# Bibliometric analysis of emerging trend and top 100 most cited articles in primary central nervous system lymphoma

**DOI:** 10.1101/2024.07.16.24310545

**Authors:** Yibo Geng, Yiqi Liu, Yang Wang, Xiong Li

## Abstract

**Background:** Over the past thirty years, numerous studies on primary central nervous system lymphoma (PCNSL) have been conducted, encompassing epidemiology, diagnosis, treatment, and mechanisms. However, no bibliometric analysis has been performed in this field. Therefore, we conducted a bibliometric analysis to elucidate the evolution and current status of PCNSL research and identify the most-cited articles across various disciplines.

**Material and Methods:** Literature published between January 1992 and June 2024 in the Web of Science Core Collection (WoSCC) was extracted and classified. Three platforms (R-bibliometrix, VOSviewer, and Citespace) were used for the bibliometric analysis. Negative binomial regression was employed to establish a model for the risk ratio of citation.

**Results:** A total of 1,798 publications were included in the analysis. The annual number of publications has shown a steady increase over time. The United States emerged as the leading country in terms of both the number of publications and total citations. Among individual researchers, Hoang-Xuan Khe from Sorbonne University was the most prolific in terms of publication count, while Lisa M. DeAngelis from Memorial Sloan Kettering Cancer Center received the highest number of citations. The study titled “Report of an International Workshop to Standardize Baseline Evaluation and Response Criteria for Primary CNS Lymphoma” was identified as the most cited work in this field. Keyword analysis indicated that immune therapy and non-invasive diagnosis are the primary focal points of current research. Among the top 100 most-cited articles, interventional studies demonstrated a higher citation ratio (RR = 1.357, 95% CI 1.044-1.764, P=0.023), whereas chemoradiotherapy studies exhibited a lower citation ratio (RR = 0.763, 95% CI 0.603-0.965, P=0.024).

**Conclusion:** Research hotspots and trends in PCNSL were identified and explored using bibliometric and visual methods. The highly cited articles across multiple disciplines related to PCNSL may help generate high-quality research ideas, particularly in the fields of immunotherapy and non-invasive diagnosis.

## Supplementary material for "Bibliometric analysis of emerging trend and top 100 most cited articles in primary central nervous system lymphoma": Supple File 1: savedrecs (2).txt (part 1 of 4)

```
FN Clarivate Analytics Web of Science
VR 1.0
PT J
AU Finsterer, J
   Lubec, D
   Jellinger, K
   Mamoli, B
AF Finsterer, J
   Lubec, D
   Jellinger, K
   Mamoli, B
TI Recovery from coma caused by primary CNS mantle cell lymphoma presenting
   as encephalitis
SO NEUROLOGY
LA English
DT Article
ID CEREBRAL LYMPHOMA; THERAPY
AB We report a 74-year-old woman with progressive cognitial deterioration and changes in personality. She had no clinical signs of an inflammatory CNS process, but brain CT and MRI scans and cytologic examination of the CSF were initially indicative of encephalitis and ventriculitis. Antiviral and antibacterial therapy had no effect on the course of symptoms, and the patient became comatose. We established the diagnosis of a primary CNS mantle cell lymphoma (PCNSL) and began corticosteroids. Within a few days the patient became alert and was able to walk again. Nonenhancing and non-space-occupying PCNSLs are rare but must be considered in the differential diagnosis of coma and encephalitis. Comatose PCNSL patients without radiographic evidence for herniation can be successfully treated with corticosteroids even if the EEG has a burst suppression pattern.
C1 LUDWIG BOLTZMANN INST EPILEPSY RES,VIENNA,AUSTRIA.
   NEUROL CLIN ROSENHUGEL,DEPT NEUROL,VIENNA,AUSTRIA.
   LAINZ HOSP,LUDWIG BOLTZMANN INST CLIN NEUROBIOL,DEPT NEURORADIOL,A-1130 VIENNA,AUSTRIA.
C3 Ludwig Boltzmann Institute; Ludwig Boltzmann Institute
CR BOIARDI A, 1993, J NEUROL, V241, P96, DOI 10.1007/BF00869771
   DeAngelis L M, 1994, Recent Results Cancer Res, V135, P155
   DEANGELIS LM, 1992, J CLIN ONCOL, V10, P635, DOI 10.1200/JCO.1992.10.4.635
   DEANGELIS LM, 1993, ANN NEUROL, V33, P308, DOI 10.1002/ana.410330313
   DEANGELIS LM, 1991, NEUROLOGY, V41, P619, DOI 10.1212/WNL.41.5.619
   Hellwig D, 1993, Zentralbl Neurochir, V54, P99
   LUTZ JM, 1994, BRIT J CANCER, V70, P716, DOI 10.1038/bjc.1994.381
NR 7
TC 10
Z9 10
U1 0
U2 0
PU LITTLE BROWN CO
PI BOSTON
PA 34 BEACON STREET, BOSTON, MA 02108-1493
SN 0028-3878
J9 NEUROLOGY
JI Neurology
PD MAR
PY 1996
VL 46
IS 3
BP 824
EP 826
DI 10.1212/WNL.46.3.824
PG 3
WC Clinical Neurology
WE Science Citation Index Expanded (SCI-EXPANDED)
SC Neurosciences & Neurology
GA UB778
UT WOS:A1996UB77800043
PM 8618692
DA 2024-06-03
ER

PT J
AU AHO, R
   HAAPASALO, H
   ALANEN, K
   HALTIA, M
   PAETAU, A
   KALIMO, H
AF AHO, R
   HAAPASALO, H
   ALANEN, K
   HALTIA, M
   PAETAU, A
   KALIMO, H
TI PROLIFERATIVE ACTIVITY AND DNA INDEX DO NOT SIGNIFICANTLY PREDICT
   SURVIVAL IN PRIMARY CENTRAL-NERVOUS-SYSTEM LYMPHOMA
SO JOURNAL OF NEUROPATHOLOGY AND EXPERIMENTAL NEUROLOGY
LA English
DT Article
DE DNA INDEX; HISTOLOGIC GRADING; KI-67; MITOTIC INDEX; PRIMARY CENTRAL
   NERVOUS SYSTEM LYMPHOMA; PROGNOSIS; PROLIFERATION
ID NON-HODGKINS-LYMPHOMA; MONOCLONAL-ANTIBODY KI-67; LARGE-CELL LYMPHOMAS;
   PRIMARY CNS LYMPHOMA; NUCLEAR ANTIGEN; FLOW-CYTOMETRY; KIEL
   CLASSIFICATION; PROGNOSTIC FACTOR; MITOTIC-ACTIVITY; HISTOPATHOLOGY
AB Proliferative activity and DNA index were analyzed and correlated with histology and survival in 30 primary central nervous system lymphomas (PCNSL) in immunocompetent patients. Proliferative activity was determined using mitotic activity index and volume-corrected mitotic index, percentage of Ki-67 (MLB-1) immunopositive nuclei and flow cytometric S-phase fraction. Twenty-nine PCNSL were of B-cell origin and one of T-cell; by Kiel classification there were 23% low grade and 77% high grade and by Working Formulation there were 7%, 73% and 20% low, intermediate and high grade tumors, respectively. Mean survival time for non-survivors (n = 26) was 11.5 months and median 6.5 months. When indicators of proliferative activity were evaluated against histological grading, correlation existed only between mitotic activity index and Kiel classification. None of the proliferation markers or DNA index correlated significantly with survival, but there was a trend for patients with higher volume-corrected mitotic index to have shorter survival. In conclusion, most PCNSL have poor prognosis irrespective of their histological grade and proliferative activity. Furthermore, because at present stereotactic biopsy is recommended for establishing the diagnosis, exact histological subtyping and determination of proliferation activity in such small samples appears to be of only marginal significance.
C1 UNIV TURKU,DEPT PATHOL,SF-20520 TURKU,FINLAND.
   UNIV TURKU,CENT HOSP,SF-20520 TURKU,FINLAND.
   TAMPERE UNIV HOSP,DEPT PATHOL,TAMPERE,FINLAND.
   HELSINKI UNIV,DEPT PATHOL,HELSINKI,FINLAND.
C3 University of Turku; University of Turku; Tampere University; Tampere
   University Hospital; University of Helsinki
CR AKERMAN M, 1987, BRIT J CANCER, V55, P219, DOI 10.1038/bjc.1987.41
   ALANEN KA, 1989, CYTOMETRY, V10, P81, DOI 10.1002/cyto.990100114
   ALANEN KA, 1993, ANAL QUANT CYTOL, V15, P259
   BAISCH H, 1975, RADIAT ENVIRON BIOPH, V12, P31, DOI 10.1007/BF02339807
   BAUER KD, 1986, CANCER RES, V46, P3173
   Bergmann Markus, 1993, Zentralblatt fuer Pathologie, V139, P37
   BLAY JY, 1993, BRIT J CANCER, V67, P1136, DOI 10.1038/bjc.1993.209
   BROWN DC, 1990, HISTOPATHOLOGY, V17, P489, DOI 10.1111/j.1365-2559.1990.tb00788.x
   CATTORETTI G, 1992, J PATHOL, V168, P357, DOI 10.1002/path.1711680404
   CHOTT A, 1990, HUM PATHOL, V21, P1117, DOI 10.1016/0046-8177(90)90148-X
   DEANGELIS LM, 1990, NEUROLOGY, V40, P80, DOI 10.1212/WNL.40.1.80
   DEANGELIS LM, 1991, NEUROLOGY, V41, P619, DOI 10.1212/WNL.41.5.619
   FERRACINI R, 1993, PATHOL RES PRACT, V189, P249, DOI 10.1016/S0344-0338(11)80507-8
   GERDES J, 1991, AM J PATHOL, V138, P867
   GLASS J, 1994, J NEUROSURG, V81, P188, DOI 10.3171/jns.1994.81.2.0188
   GRANT JW, 1992, BRAIN PATHOL, V2, P97, DOI 10.1111/j.1750-3639.1992.tb00677.x
   GROGAN TM, 1988, BLOOD, V71, P1157
   HAAPASALO H, 1989, PATHOL RES PRACT, V185, P551, DOI 10.1016/S0344-0338(89)80191-8
   HAAPASALO H, 1990, INT J GYNECOL PATHOL, V9, P208, DOI 10.1097/00004347-199007000-00002
   HAAPASALO HK, 1993, J PATHOL, V171, P207, DOI 10.1002/path.1711710309
   HALL PA, 1988, J PATHOL, V154, P223, DOI 10.1002/path.1711540305
   HEDLEY DW, 1983, J HISTOCHEM CYTOCHEM, V31, P1333, DOI 10.1177/31.11.6619538
   HELLE TL, 1984, J NEUROSURG, V60, P94, DOI 10.3171/jns.1984.60.1.0094
   HOCHBERG FH, 1988, J NEUROSURG, V68, P835, DOI 10.3171/jns.1988.68.6.0835
   JELLINGER KA, 1992, J CANCER RES CLIN, V119, P7, DOI 10.1007/BF01209483
   JOENSUU H, 1988, J PATHOL, V154, P237, DOI 10.1002/path.1711540306
   JOENSUU H, 1990, CANCER-AM CANCER SOC, V65, P2564, DOI 10.1002/1097-0142(19900601)65:11<2564::AID-CNCR2820651128>3.0.CO;2-P
   JOENSUU H, 1991, CANCER, V68, P1564, DOI 10.1002/1097-0142(19911001)68:7<1564::AID-CNCR2820680718>3.0.CO;2-#
   KLEIHUES P, 1993, WHO HIST CLASSIFICAT
   KLEMI PJ, 1992, BRIT J CANCER, V66, P739, DOI 10.1038/bjc.1992.349
   LANG C, 1989, CLIN NEUROPATHOL, V8, P239
   MEYER JS, 1992, HUM PATHOL, V24, P1357
   MILLER DC, 1994, CANCER-AM CANCER SOC, V74, P1383, DOI 10.1002/1097-0142(19940815)74:4<1383::AID-CNCR2820740432>3.0.CO;2-1
   MILLER TP, 1994, BLOOD, V83, P1460, DOI 10.1182/blood.V83.6.1460.1460
   NATHWANI BN, 1992, NEOPLASTIC HEMATOPAT, P555
   NEUWELT EA, 1991, J CLIN ONCOL, V9, P1580, DOI 10.1200/JCO.1991.9.9.1580
   SALLINEN PK, 1994, J PATHOL, V174, P275, DOI 10.1002/path.1711740407
   SCHWARTING R, 1993, LAB INVEST, V68, P597
   SCHWECHHEIMER K, 1994, AM J SURG PATHOL, V18, P931, DOI 10.1097/00000478-199409000-00008
   SIITONEN SM, 1993, AM J PATHOL, V142, P1081
   SILVESTRINI R, 1993, INT J CANCER, V54, P231, DOI 10.1002/ijc.2910540212
   VINDELOV LL, 1983, CYTOMETRY, V3, P323, DOI 10.1002/cyto.990030503
   WARNKE RA, 1982, CANCER-AM CANCER SOC, V50, P690, DOI 10.1002/1097-0142(19820815)50:4<690::AID-CNCR2820500412>3.0.CO;2-L
   WEISS LM, 1987, HUM PATHOL, V18, P1155, DOI 10.1016/S0046-8177(87)80384-2
   YU CCW, 1993, HISTOCHEM J, V25, P843
NR 45
TC 10
Z9 10
U1 0
U2 0
PU AMER ASSN NEUROPATHOLOGISTS INC
PI LAWRENCE
PA 1041 NEW HAMPSHIRE ST, LAWRENCE, KS 66044
SN 0022-3069
J9 J NEUROPATH EXP NEUR
JI J. Neuropathol. Exp. Neurol.
PD NOV
PY 1995
VL 54
IS 6
BP 826
EP 832
DI 10.1097/00005072-199511000-00009
PG 7
WC Clinical Neurology; Neurosciences; Pathology
WE Science Citation Index Expanded (SCI-EXPANDED)
SC Neurosciences & Neurology; Pathology
GA TE949
UT WOS:A1995TE94900009
PM 7595655
DA 2024-06-03
ER

PT J
AU YEH, KH
   CHENG, AL
   TIEN, HF
AF YEH, KH
   CHENG, AL
   TIEN, HF
TI PRIMARY T-CELL LEPTOMENINGEAL LYMPHOMA - SUCCESSFUL TREATMENT WITH
   SYSTEMIC CHEMOTHERAPY
SO ONCOLOGY
LA English
DT Article
DE LYMPHOMA, PRIMARY; LEPTOMENINGES; T CELL; CHEMOTHERAPY
ID CENTRAL-NERVOUS-SYSTEM; NON-HODGKINS LYMPHOMA; INVOLVEMENT; CARCINOMA;
   LEUKEMIA
AB Primary central nervous system lymphoma (PCNSL) is rare, accounting for only 1-2% of non-Hodgkin's lymphoma, and primary isolated leptomeningeal lymphoma is even rarer. It may create a diagnostic problem, particularly when the tumor cells are of T cell lineage. We herein report a patient with primary T cell leptomeningeal lymphoma. The final diagnosis was confirmed by the cytogenetic study which revealed clonal aberration, isochromosome of long arm of chromosome 7, in the lymphoid cells from CSF. She was treated with a novel protocol of systemic chemotherapy specifically designed for the CNS lymphoma. The regimen consisted of carmustine, vincristine, high-dose methotrexate, etoposide, and methylprednisolone. A total of 5 courses were given and she was still in complete remission at the time of reporting, 21 months after the establishment of diagnosis.
C1 NATL TAIWAN UNIV HOSP,DEPT INTERNAL MED,TAIPEI 100,TAIWAN.
   NATL TAIWAN UNIV HOSP,DEPT ONCOL,TAIPEI 100,TAIWAN.
   NATL TAIWAN UNIV,COLL MED,CTR CANC RES,TAIPEI 10764,TAIWAN.
C3 National Taiwan University; National Taiwan University Hospital;
   National Taiwan University; National Taiwan University Hospital;
   National Taiwan University
RI Yeh, Kun-Huei/HGD-3316-2022
OI YEH, Kun-Huei/0000-0002-7306-174X; Cheng, Ann-Lii/0000-0002-9152-6512;
   TIEN, HWEI-FANG/0000-0002-1384-5593
CR BUNN PA, 1976, BLOOD, V47, P3
   CHENG AL, 1994, P AM SOC CLIN ONCOL, V13, P178
   CLEARY ML, 1984, P NATL ACAD SCI-BIOL, V81, P593, DOI 10.1073/pnas.81.2.593
   COLWILL R, 1990, Hematologic Pathology, V4, P53
   DEANGELIS LM, 1992, J CLIN ONCOL, V10, P625
   ERSBOLL J, 1985, SCAND J HAEMATOL, V35, P487
   FINE HA, 1993, ANN INTERN MED, V119, P1093, DOI 10.7326/0003-4819-119-11-199312010-00007
   FORMAN AD, 1992, CHEMOTHERAPY SOURCE, P213
   GRANT JW, 1992, BRAIN PATHOL, V2, P97, DOI 10.1111/j.1750-3639.1992.tb00677.x
   HARNISIMON G, 1987, ONCOLOGY, V44, P98
   HERMAN TS, 1979, CANCER-AM CANCER SOC, V43, P390, DOI 10.1002/1097-0142(197901)43:1<390::AID-CNCR2820430155>3.0.CO;2-U
   LABAL V, 1982, CANCER GENET CYTOGEN, V25, P47
   LACHANCE DH, 1991, NEUROLOGY, V41, P95, DOI 10.1212/WNL.41.1.95
   LAW IP, 1975, CANCER, V36, P225, DOI 10.1002/1097-0142(197507)36:1<225::AID-CNCR2820360125>3.0.CO;2-A
   LIN MT, 1991, BRIT J HAEMATOL, V78, P280, DOI 10.1111/j.1365-2141.1991.tb04430.x
   LITMAN JP, 1979, BLOOD, V54, P1249
   MACKINTOSH FR, 1982, CANCER-AM CANCER SOC, V49, P586, DOI 10.1002/1097-0142(19820201)49:3<586::AID-CNCR2820490331>3.0.CO;2-C
   MARSH WL, 1983, CANCER-AM CANCER SOC, V51, P1125, DOI 10.1002/1097-0142(19830315)51:6<1125::AID-CNCR2820510625>3.0.CO;2-U
   MATTINA T, 1985, LEUKEMIA RES, V9, P497, DOI 10.1016/0145-2126(85)90009-8
   ONEILL BP, 1989, MAYO CLIN PROC, V64, P1005, DOI 10.1016/S0025-6196(12)61228-2
   ONOFRIO BM, 1962, CANCER-AM CANCER SOC, V15, P1197, DOI 10.1002/1097-0142(196211/12)15:6<1197::AID-CNCR2820150617>3.0.CO;2-1
   SCHAUMBURG HH, 1972, BRAIN, V95, P199, DOI 10.1093/brain/95.2.199
   SCHMITTGRAFF A, 1983, ACTA CYTOL, V27, P267
   SHEER D, 1987, CANCER GENET CYTOGEN, V26, P339, DOI 10.1016/0165-4608(87)90068-9
   TAHEDA T, 1988, CANCER GENET CYTOGEN, V30, P295
   TIEN HF, 1993, CANCER GENET CYTOGEN, V69, P25, DOI 10.1016/0165-4608(93)90107-W
   TIEN HF, 1973, LEUKEMIA, V7, P688
   VILQUE JP, 1989, NOUV REV FR HEMATOL, V31, P272
   WOLFF SN, 1992, HIGH DOSE CANC THERA, P755
   YOSHIDA MA, 1986, CANCER RES, V46, P2139
NR 30
TC 10
Z9 10
U1 0
U2 1
PU KARGER
PI BASEL
PA ALLSCHWILERSTRASSE 10, CH-4009 BASEL, SWITZERLAND
SN 0030-2414
J9 ONCOLOGY
JI Oncology
PD NOV-DEC
PY 1995
VL 52
IS 6
BP 501
EP 504
PG 4
WC Oncology
WE Science Citation Index Expanded (SCI-EXPANDED)
SC Oncology
GA TF442
UT WOS:A1995TF44200014
PM 7478439
DA 2024-06-03
ER

PT J
AU Mishima, K
   Nishikawa, R
   Narita, Y
   Mizusawa, J
   Sumi, M
   Koga, T
   Sasaki, N
   Kinoshita, M
   Nagane, M
   Arakawa, Y
   Yoshimoto, K
   Shibahara, I
   Shinojima, N
   Asano, K
   Tsurubuchi, T
   Sasaki, H
   Asai, A
   Sasayama, T
   Momii, Y
   Sasaki, A
   Nakamura, S
   Kojima, M
   Tamaru, J
   Tsuchiya, K
   Gomyo, M
   Abe, K
   Natsumeda, M
   Yamasaki, F
   Katayama, H
   Fukuda, H
AF Mishima, Kazuhiko
   Nishikawa, Ryo
   Narita, Yoshitaka
   Mizusawa, Junki
   Sumi, Minako
   Koga, Tomoyuki
   Sasaki, Nobuyoshi
   Kinoshita, Manabu
   Nagane, Motoo
   Arakawa, Yoshiki
   Yoshimoto, Koji
   Shibahara, Ichiyo
   Shinojima, Naoki
   Asano, Kenichiro
   Tsurubuchi, Takao
   Sasaki, Hikaru
   Asai, Akio
   Sasayama, Takashi
   Momii, Yasutomo
   Sasaki, Atsushi
   Nakamura, Shigeo
   Kojima, Masaru
   Tamaru, Junichi
   Tsuchiya, Kazuhiro
   Gomyo, Miho
   Abe, Kayoko
   Natsumeda, Manabu
   Yamasaki, Fumiyuki
   Katayama, Hiroshi
   Fukuda, Haruhiko
TI Randomized phase III study of high-dose methotrexate and whole-brain
   radiotherapy with/without temozolomide for newly diagnosed primary CNS
   lymphoma: JCOG1114C
SO NEURO-ONCOLOGY
LA English
DT Article
DE MGMT; primary central nervous system lymphoma; temozolomide
ID NERVOUS-SYSTEM LYMPHOMA; ADJUVANT TEMOZOLOMIDE; ELDERLY-PATIENTS;
   CHEMOTHERAPY; RADIATION; GLIOBLASTOMA; SURVIVAL; THERAPY; MULTICENTER;
   TRIAL
AB Background The goal was to determine whether the addition of temozolomide (TMZ) to the standard treatment of high-dose methotrexate (HD-MTX) and whole-brain radiotherapy (WBRT) for primary central nervous system lymphoma (PCNSL) improves survival. Methods An open-label, randomized, phase III trial was conducted in Japan, enrolling immunocompetent patients aged 20-70 years with histologically confirmed, newly diagnosed PCNSL. After administration of HD-MTX, patients were randomly assigned to receive WBRT (30 Gy) +/- 10 Gy boost (arm A) or WBRT +/- boost with concomitant and maintenance TMZ for 2 years (arm B). The primary endpoint was overall survival (OS). Results Between September 29, 2014 and October 15, 2018, 134 patients were enrolled, of whom 122 were randomly assigned and analyzed. At the planned interim analysis, 2-year OS was 86.8% (95% confidence interval [CI]: 72.5-94.0%) in arm A and 71.4% (56.0-82.2%) in arm B. The hazard ratio was 2.18 (95% CI: 0.95-4.98), with the predicted probability of showing the superiority of arm B at the final analysis estimated to be 1.3%. The study was terminated early due to futility. O-6-methylguanine-DNA methyltransferase (MGMT) promoter methylation status was measured in 115 tumors, and it was neither prognostic nor predictive of TMZ response. Conclusions This study failed to demonstrate the benefit of concomitant and maintenance TMZ in newly diagnosed PCNSL.
C1 [Mishima, Kazuhiko; Nishikawa, Ryo; Koga, Tomoyuki] Saitama Med Univ Int Med Ctr, Dept Neuro Oncol Neurosurg, 1397Yamane, Hidaka, Saitama 3501298, Japan.
   [Narita, Yoshitaka] Natl Canc Ctr, Dept Neurosurg & Neurooncol, Tokyo, Japan.
   [Mizusawa, Junki; Katayama, Hiroshi; Fukuda, Haruhiko] Natl Canc Ctr, Japan Clin Oncol Grp Data Ctr, Operat Off, Tokyo, Japan.
   [Sumi, Minako] Canc Inst Hosp, Radiat Oncol Dept, Tokyo, Japan.
   [Koga, Tomoyuki] Univ Tokyo, Fac Med, Dept Neurosurg, Tokyo, Japan.
   [Sasaki, Nobuyoshi; Nagane, Motoo] Kyorin Univ, Dept Neurosurg, Fac Med, Tokyo, Japan.
   [Kinoshita, Manabu] Osaka Int Canc Inst, Dept Neurosurg, Osaka, Japan.
   [Arakawa, Yoshiki] Kyoto Univ, Dept Neurosurg, Grad Sch Med, Kyoto, Japan.
   [Yoshimoto, Koji] Kagoshima Univ, Grad Sch Med & Dent Sci, Dept Neurosurg, Kagoshima, Japan.
   [Shibahara, Ichiyo] Kitasato Univ, Dept Neurosurg, Sch Med, Sagamihara, Kanagawa, Japan.
   [Shinojima, Naoki] Kumamoto Univ, Dept Neurosurg, Grad Sch Med, Kumamoto, Japan.
   [Asano, Kenichiro] Hirosaki Univ, Dept Neurosurg, Grad Sch Med, Hirosaki, Aomori, Japan.
   [Tsurubuchi, Takao] Univ Tsukuba, Fac Med, Dept Neurosurg, Tsukuba, Ibaraki, Japan.
   [Sasaki, Hikaru] Keio Univ, Dept Neurosurg, Sch Med, Tokyo, Japan.
   [Asai, Akio] Kansai Med Univ, Dept Neurosurg, Hirakata, Osaka, Japan.
   [Sasayama, Takashi] Kobe Univ, Dept Neurosurg, Grad Sch Med, Kobe, Hyogo, Japan.
   [Momii, Yasutomo] Oita Univ, Dept Neurosurg, Fac Med, Oita, Japan.
   [Sasaki, Atsushi] Saitama Med Univ, Dept Pathol, Saitama, Japan.
   [Nakamura, Shigeo] Nagoya Univ Hosp, Dept Pathol & Lab Med, Nagoya, Aichi, Japan.
   [Kojima, Masaru] Dokkyo Univ, Dept Anat & Surg Pathol, Sch Med, Saitama, Japan.
   [Tamaru, Junichi] Saitama Med Univ, Saitama Med Ctr, Dept Pathol, Saitama, Japan.
   [Tsuchiya, Kazuhiro] Saitama Med Univ, Saitama Med Ctr, Dept Radiol, Saitama, Japan.
   [Gomyo, Miho] Kyorin Univ, Dept Radiol, Fac Med, Tokyo, Japan.
   [Abe, Kayoko] Tokyo Womens Med Univ, Dept Diagnost Imaging & Nucl Med, Tokyo, Japan.
   [Natsumeda, Manabu] Univ Niigata, Brain Res Inst, Dept Neurosurg, Niigata, Japan.
   [Yamasaki, Fumiyuki] Hiroshima Univ, Grad Sch Biomed & Hlth Sci, Dept Neurosurg, Hiroshima, Japan.
C3 Saitama Medical University; National Cancer Center - Japan; National
   Cancer Center - Japan; Japanese Foundation for Cancer Research;
   University of Tokyo; Kyorin University; Kyoto University; Kagoshima
   University; Kitasato University; Kumamoto University; Hirosaki
   University; University of Tsukuba; Keio University; Kansai Medical
   University; Kobe University; Oita University; Saitama Medical
   University; Nagoya University; Dokkyo Medical University; Saitama
   Medical University; Saitama Medical University; Kyorin University; Tokyo
   Women's Medical University; Niigata University; Hiroshima University
RP Mishima, K (corresponding author), Saitama Med Univ Int Med Ctr, Dept Neuro Oncol Neurosurg, 1397Yamane, Hidaka, Saitama 3501298, Japan.
EM kmishima@saitama-med.ac.jp
RI MIZUSAWA, Junki/IYI-9927-2023; Tsuchiya, Kazuhiro/AAJ-6828-2020;
   Shinojima, Naoki/AAW-3038-2021; Natsumeda, Manabu/Z-2072-2019; Yamasaki,
   Fumiyuki/AAQ-4507-2020; Nakamura, Shigeo/I-1571-2012; Arakawa,
   Yoshiki/H-6067-2017
OI MIZUSAWA, Junki/0000-0001-8123-5298; Tsuchiya,
   Kazuhiro/0000-0001-5018-7756; Shinojima, Naoki/0000-0003-3352-7936;
   Natsumeda, Manabu/0000-0003-3098-8323; Yamasaki,
   Fumiyuki/0000-0003-0164-6295; Koga, Tomoyuki/0000-0002-8330-117X;
   Narita, Yoshitaka/0000-0003-4303-6006; Arakawa,
   Yoshiki/0000-0003-4626-4645
FU National Cancer Center Research and Development Funds; Clinical Cancer
   Research from the Ministry of Health, Labour and Welfare of Japan (MHLW)
   [23-A-20, 26-A-4, 29-A-3, 2020-J-3]; AMED [H26-088]; JSPS KAKENHI
   [JP16ck0106091, JP19ck0106341]; Investigator-Initiated Studies Program
   of Merck Sharp & Dohme Corp./MSD K.K [20K09375]; Grants-in-Aid for
   Scientific Research [20K09369, 21H03047, 20K09375, 22K09200, 21K09161]
   Funding Source: KAKEN
FX This study was supported by the National Cancer Center Research and
   Development Funds (23-A-20, 26-A-4, 29-A-3, 2020-J-3); Grant-in-Aid for
   Clinical Cancer Research (H26-088) from the Ministry of Health, Labour
   and Welfare of Japan (MHLW); AMED under Grant Numbers JP16ck0106091 and
   JP19ck0106341; JSPS KAKENHI Grant Number 20K09375; and a research grant
   from the Investigator-Initiated Studies Program of Merck Sharp & Dohme
   Corp./MSD K.K.
CR Abrey LE, 2006, J CLIN ONCOL, V24, P5711, DOI 10.1200/JCO.2006.08.2941
   Abrey LE, 2005, J CLIN ONCOL, V23, P5034, DOI 10.1200/JCO.2005.13.524
   Adachi J, 2012, J NEURO-ONCOL, V107, P147, DOI 10.1007/s11060-011-0721-3
   Arakawa Y, 2021, BMC CANCER, V21, DOI 10.1186/s12885-021-08834-0
   Bairey O, 2018, BLOOD REV, V32, P378, DOI 10.1016/j.blre.2018.03.003
   Balana C, 2020, NEURO-ONCOLOGY, V22, P1851, DOI 10.1093/neuonc/noaa107
   Bessell EM, 2002, J CLIN ONCOL, V20, P231, DOI 10.1200/JCO.20.1.231
   DeAngelis LM, 2002, J CLIN ONCOL, V20, P4643, DOI 10.1200/JCO.2002.11.013
   Esteller M, 2000, NEW ENGL J MED, V343, P1350, DOI 10.1056/NEJM200011093431901
   Esteller M, 2002, J NATL CANCER I, V94, P26
   Gilbert MR, 2013, J CLIN ONCOL, V31, P4085, DOI 10.1200/JCO.2013.49.6968
   Glass J, 2016, J CLIN ONCOL, V34, P1620, DOI 10.1200/JCO.2015.64.8634
   Grossman SA, 2015, J NATL COMPR CANC NE, V13, P1225, DOI 10.6004/jnccn.2015.0151
   Hegi ME, 2005, NEW ENGL J MED, V352, P997, DOI 10.1056/NEJMoa043331
   Hegi ME, 2019, CLIN CANCER RES, V25, P1809, DOI 10.1158/1078-0432.CCR-18-3181
   Hoang-Xuan K, 2023, NEURO-ONCOLOGY, V25, P37, DOI 10.1093/neuonc/noac196
   Jang JE, 2016, EUR J CANCER, V57, P127, DOI 10.1016/j.ejca.2016.01.016
   Kil WJ, 2008, CLIN CANCER RES, V14, P931, DOI 10.1158/1078-0432.CCR-07-1856
   Leshchenko VV, 2014, CLIN CANCER RES, V20, P382, DOI 10.1158/1078-0432.CCR-13-0669
   Malley DS, 2011, ACTA NEUROPATHOL, V121, P651, DOI 10.1007/s00401-011-0803-5
   Mulholland S, 2012, INT J CANCER, V131, P1104, DOI 10.1002/ijc.26499
   NELSON DF, 1992, INT J RADIAT ONCOL, V23, P9, DOI 10.1016/0360-3016(92)90538-S
   NEWLANDS ES, 1992, BRIT J CANCER, V65, P287, DOI 10.1038/bjc.1992.57
   O'Brien P, 2000, J CLIN ONCOL, V18, P519, DOI 10.1200/JCO.2000.18.3.519
   O'Brien PC, 2006, INT J RADIAT ONCOL, V64, P408, DOI 10.1016/j.ijrobp.2005.07.958
   Omuro A, 2015, LANCET HAEMATOL, V2, pE251, DOI 10.1016/S2352-3026(15)00074-5
   Ostermann S, 2004, CLIN CANCER RES, V10, P3728, DOI 10.1158/1078-0432.CCR-03-0807
   Poortmans PMP, 2003, J CLIN ONCOL, V21, P4483, DOI 10.1200/JCO.2003.03.108
   Pulczynski EJ, 2015, HAEMATOLOGICA, V100, P534, DOI 10.3324/haematol.2014.108472
   Reni M, 2007, BRIT J CANCER, V96, P864, DOI 10.1038/sj.bjc.6603660
   Rubenstein JL, 2013, J CLIN ONCOL, V31, P3061, DOI 10.1200/JCO.2012.46.9957
   Schaff LR, 2018, CURR ONCOL REP, V20, DOI 10.1007/s11912-018-0666-1
   Schultz C, 1996, J CLIN ONCOL, V14, P556, DOI 10.1200/JCO.1996.14.2.556
   SPIEGELHALTER DJ, 1993, STAT MED, V12, P1501, DOI 10.1002/sim.4780121516
   Stupp R, 2009, LANCET ONCOL, V10, P459, DOI 10.1016/S1470-2045(09)70025-7
   Tadmor T, 2010, LEUKEMIA LYMPHOMA, V51, P1773, DOI 10.3109/10428194.2010.508825
   Thiel E, 2010, LANCET ONCOL, V11, P1036, DOI 10.1016/S1470-2045(10)70229-1
NR 37
TC 9
Z9 9
U1 0
U2 4
PU OXFORD UNIV PRESS INC
PI CARY
PA JOURNALS DEPT, 2001 EVANS RD, CARY, NC 27513 USA
SN 1522-8517
EI 1523-5866
J9 NEURO-ONCOLOGY
JI Neuro-Oncology
PD APR 6
PY 2023
VL 25
IS 4
BP 687
EP 698
DI 10.1093/neuonc/noac246
EA NOV 2022
PG 12
WC Oncology; Clinical Neurology
WE Science Citation Index Expanded (SCI-EXPANDED)
SC Oncology; Neurosciences & Neurology
GA D4ST6
UT WOS:000899246600001
PM 36334050
OA Green Published, hybrid
DA 2024-06-03
ER

PT J
AU Montesinos-Rongen, M
   Brunn, A
   Sanchez-Ruiz, M
   Küppers, R
   Siebert, R
   Deckert, M
AF Montesinos-Rongen, Manuel
   Brunn, Anna
   Sanchez-Ruiz, Monica
   Kueppers, Ralf
   Siebert, Reiner
   Deckert, Martina
TI Impact of a Faulty Germinal Center Reaction on the Pathogenesis of
   Primary Diffuse Large B Cell Lymphoma of the Central Nervous System
SO CANCERS
LA English
DT Review
DE PCNSL; diffuse large B cell lymphoma; B cell receptor; germinal center;
   somatic hypermutation; CNS; animal model; mouse; microenvironment;
   molecular pathogenesis
ID PRIMARY CNS LYMPHOMA; GENE-EXPRESSION; CHROMOSOMAL TRANSLOCATIONS; CLASS
   SWITCH; HLA REGION; RECURRENT; BCL2; MUTATIONS; FEATURES; PATTERN
AB Simple Summary The pathogenetic mechanisms and peculiar tropism of primary CNS lymphoma (PCNSL) of the central nervous system (CNS) have been the subject of debate for decades. Hypothesis-driven targeted molecular studies have revealed that PCNSLs derived from self-/polyreactive B cells that have escaped developmental control mechanisms. The early acquisition of activating mutations targeting the B cell receptor pathway provides a survival advantage. The failure of the germinal center (GC) reaction and its checkpoints increases tumor B cell affinity for the CNS. During this faulty GC reaction, PCNSL tumor cells acquire further oncogenic alterations converging on the Toll-like receptor, B cell receptor, and NF-kappa B pathway. These activated pathways sustain proliferation. Concomitantly, cells become unable to complete terminal B cell differentiation, becoming trapped within the vicious cycle of the GC reaction as low-affinity IgM+ B cells related to memory cells. Primary lymphoma of the central nervous system (PCNSL, CNS) is a specific diffuse large B cell lymphoma (DLBCL) entity confined to the CNS. Key to its pathogenesis is a failure of B cell differentiation and a lack of appropriate control at differentiation stages before entrance and within the germinal center (GC). Self-/polyreactive B cells rescued from apoptosis by MYD88 and/or CD79B mutations accumulate a high load of somatic mutations in their rearranged immunoglobulin (IG) genes, with ongoing somatic hypermutation (SHM). Furthermore, the targeting of oncogenes by aberrant SHM (e.g., PIM1, PAX5, RHOH, MYC, BTG2, KLHL14, SUSD2), translocations of the IG and BCL6 genes, and genomic instability (e.g., gains of 18q21; losses of 9p21, 8q12, 6q21) occur in these cells in the course of their malignant transformation. Activated Toll-like receptor, B cell receptor (BCR), and NF-kappa B signaling pathways foster lymphoma cell proliferation. Hence, tumor cells are arrested in a late B cell differentiation stage, corresponding to late GC exit B cells, which are genetically related to IgM+ memory cells. Paradoxically, the GC reaction increases self-/polyreactivity, yielding increased tumor BCR reactivity for multiple CNS proteins, which likely contributes to CNS tropism of the lymphoma. The loss of MHC class I antigen expression supports tumor cell immune escape. Thus, specific and unique interactions of the tumor cells with resident CNS cells determine the hallmarks of PCNSL.
C1 [Montesinos-Rongen, Manuel; Brunn, Anna; Sanchez-Ruiz, Monica; Deckert, Martina] Univ Hosp Cologne, Inst Neuropathol, Fac Med, D-50937 Cologne, Germany.
   [Kueppers, Ralf] Univ Duisburg Essen, Inst Cell Biol Canc Res, Med Sch, D-45122 Essen, Germany.
   [Siebert, Reiner] Ulm Univ, Inst Human Genet, D-89081 Ulm, Germany.
   [Siebert, Reiner] Ulm Univ, Med Ctr, D-89081 Ulm, Germany.
C3 University of Cologne; University of Duisburg Essen; Ulm University; Ulm
   University
RP Deckert, M (corresponding author), Univ Hosp Cologne, Inst Neuropathol, Fac Med, D-50937 Cologne, Germany.
EM manuel.montesinos-rongen@uk-koeln.de; anna.brunn@uk-koeln.de;
   monica.sanchez-ruiz@uk-koeln.de; Ralf.Kueppers@uk-essen.de;
   reiner.siebert@uni-ulm.de; martina.deckert@uni-koeln.de
RI Brunn, Anna/IXW-8519-2023; Siebert, Reiner/A-8049-2010
OI Montesinos-Rongen, Manuel/0000-0003-4724-5526; Kuppers,
   Ralf/0000-0002-6691-7191
CR Bailey P, 1929, ARCH SURG-CHICAGO, V18, P1359, DOI 10.1001/archsurg.1929.01140130449031
   Booman M, 2008, J PATHOL, V216, P209, DOI 10.1002/path.2399
   Braggio E, 2015, CLIN CANCER RES, V21, P3986, DOI 10.1158/1078-0432.CCR-14-2116
   Brück W, 2013, PATHOLOGE, V34, P186, DOI 10.1007/s00292-013-1742-9
   Brunn A, 2007, ACTA NEUROPATHOL, V114, P271, DOI 10.1007/s00401-007-0258-x
   Brunn A, 2013, ACTA NEUROPATHOL, V126, P603, DOI 10.1007/s00401-013-1169-7
   Bruno A, 2014, ONCOTARGET, V5, P5065, DOI 10.18632/oncotarget.2080
   Cady FM, 2008, J CLIN ONCOL, V26, P4814, DOI 10.1200/JCO.2008.16.1455
   Chapuy B, 2018, NAT MED, V24, P679, DOI 10.1038/s41591-018-0016-8
   Chapuy B, 2016, BLOOD, V127, P869, DOI 10.1182/blood-2015-10-673236
   Cobbers JMJL, 1998, BRAIN PATHOL, V8, P263
   Courts C, 2008, J NEUROPATH EXP NEUR, V67, P720, DOI 10.1097/NEN.0b013e31817dd02d
   Courts C, 2007, J NEUROPATH EXP NEUR, V66, P230, DOI 10.1097/01.jnen.0000248553.45456.96
   Deckert M., 2016, LYMPHOMAS WHO CLASSI, V272, P277
   Deckert M, 2014, HEMATOL ONCOL, V32, P57, DOI 10.1002/hon.2087
   Deckert M, 2014, ACTA NEUROPATHOL, V127, P175, DOI 10.1007/s00401-013-1202-x
   Dierlamm J, 2008, HAEMATOLOGICA, V93, P688, DOI 10.3324/haematol.12057
   Dominguez-Sola D, 2012, NAT IMMUNOL, V13, P1083, DOI 10.1038/ni.2428
   Donnou S, 2011, CLIN EXP IMMUNOL, V165, P329, DOI 10.1111/j.1365-2249.2011.04416.x
   Fangazio M, 2021, P NATL ACAD SCI USA, V118, DOI 10.1073/pnas.2104504118
   Fontanilles M, 2017, ONCOTARGET, V8, P48157, DOI 10.18632/oncotarget.18325
   Fukumura K, 2016, ACTA NEUROPATHOL, V131, P865, DOI 10.1007/s00401-016-1536-2
   Gandhi MK, 2021, BLOOD, V137, P1468, DOI 10.1182/blood.2020008520
   Gonzalez-Aguilar A, 2012, CLIN CANCER RES, V18, P5203, DOI 10.1158/1078-0432.CCR-12-0845
   Grommes C, 2019, BLOOD, V133, P436, DOI 10.1182/blood-2018-09-875732
   Grommes C, 2017, J CLIN ONCOL, V35, P2410, DOI 10.1200/JCO.2017.72.7602
   Horn H, 2013, BLOOD, V121, P2253, DOI 10.1182/blood-2012-06-435842
   Hübschmann D, 2021, LEUKEMIA, V35, P2002, DOI 10.1038/s41375-021-01251-z
   Jordanova ES, 2003, INT J CANCER, V103, P393, DOI 10.1002/ijc.10824
   Jordanova ES, 2002, GENE CHROMOSOME CANC, V35, P38, DOI 10.1002/gcc.10093
   Kluin PM, 2017, WHO CLASSIFICATION T
   Küppers R, 1999, NEW ENGL J MED, V341, P1520
   Küppers R, 2001, ONCOGENE, V20, P5580, DOI 10.1038/sj.onc.1204640
   Lacy SE, 2020, BLOOD, V135, P1759, DOI 10.1182/blood.2019003535
   Lennert K., 1992, HISTOPATHOLOGY NONHO, P13
   LIU YF, 1994, P NATL ACAD SCI USA, V91, P8910, DOI 10.1073/pnas.91.19.8910
   Löw S, 2018, THER ADV NEUROL DISO, V11, DOI 10.1177/1756286418793562
   MacLennan ICM, 1997, IMMUNOL REV, V156, P53, DOI 10.1111/j.1600-065X.1997.tb00958.x
   Mondello P, 2019, CRIT REV ONCOL HEMAT, V141, P139, DOI 10.1016/j.critrevonc.2019.06.009
   Montesinos-Rongen M, 1999, AM J PATHOL, V155, P2077, DOI 10.1016/S0002-9440(10)65526-5
   Montesinos-Rongen M, 2008, LEUKEMIA, V22, P400, DOI 10.1038/sj.leu.2405019
   Montesinos-Rongen M, 2005, AM J PATHOL, V166, P1773, DOI 10.1016/S0002-9440(10)62487-X
   Montesinos-Rongen M, 2004, BLOOD, V103, P1869, DOI 10.1182/blood-2003-05-1465
   Montesinos-Rongen M, 2003, BRAIN PATHOL, V13, P534
   Montesinos-Rongen M, 2002, J NEUROPATH EXP NEUR, V61, P926, DOI 10.1093/jnen/61.10.926
   Montesinos-Rongen M, 2020, J MOL DIAGN, V22, P1300, DOI 10.1016/j.jmoldx.2020.07.002
   Montesinos-Rongen M, 2021, HAEMATOLOGICA, V106, P708, DOI 10.3324/haematol.2019.242701
   Montesinos-Rongen M, 2015, J IMMUNOL, V195, P1312, DOI 10.4049/jimmunol.1402341
   Montesinos-Rongen M, 2014, J NEUROPATH EXP NEUR, V73, P1116, DOI 10.1097/NEN.0000000000000133
   Montesinos-Rongen M, 2013, J NEUROPATH EXP NEUR, V72, P325, DOI 10.1097/NEN.0b013e31828b7a98
   Montesinos-Rongen M, 2012, ACTA NEUROPATHOL, V124, P905, DOI 10.1007/s00401-012-1064-7
   Montesinos-Rongen M, 2011, ACTA NEUROPATHOL, V122, P791, DOI 10.1007/s00401-011-0891-2
   Montesinos-Rongen M, 2010, ACTA NEUROPATHOL, V120, P529, DOI 10.1007/s00401-010-0709-7
   Montesinos-Rongen M, 2009, BLOOD, V113, P7, DOI 10.1182/blood-2008-04-149005
   Nakamura T, 2016, NEUROPATH APPL NEURO, V42, P279, DOI 10.1111/nan.12259
   Nayyar N, 2019, BLOOD ADV, V3, P375, DOI 10.1182/bloodadvances.2018027672
   PAULUS W, 1993, ACTA NEUROPATHOL, V86, P360, DOI 10.1007/BF00369448
   Ponzoni M, 2007, BRIT J HAEMATOL, V138, P316, DOI 10.1111/j.1365-2141.2007.06661.x
   Rajewsky K, 1996, NATURE, V381, P751, DOI 10.1038/381751a0
   Richter J, 2009, BMC CANCER, V9, DOI 10.1186/1471-2407-9-455
   Riemersma SA, 2005, J PATHOL, V206, P328, DOI 10.1002/path.1783
   Riemersma SA, 2000, BLOOD, V96, P3569, DOI 10.1182/blood.V96.10.3569.h8003569_3569_3577
   Salzburg J, 2007, J CLIN ONCOL, V25, P3915, DOI 10.1200/JCO.2007.11.0700
   Schmitz R, 2018, NEW ENGL J MED, V378, P1396, DOI 10.1056/NEJMoa1801445
   Schwindt H, 2009, LEUKEMIA, V23, P1875, DOI 10.1038/leu.2009.120
   Schwindt H, 2006, J NEUROPATH EXP NEUR, V65, P776, DOI 10.1097/01.jnen.0000229988.48042.ae
   Seifert M, 2016, LEUKEMIA, V30, P2283, DOI 10.1038/leu.2016.226
   Seifert M, 2015, P NATL ACAD SCI USA, V112, pE546, DOI 10.1073/pnas.1416276112
   Serafini B, 2004, BRAIN PATHOL, V14, P164, DOI 10.1111/j.1750-3639.2004.tb00049.x
   Siebert R, 2001, CURR OPIN ONCOL, V13, P316, DOI 10.1097/00001622-200109000-00002
   Soussain C, 2019, EUR J CANCER, V117, P121, DOI 10.1016/j.ejca.2019.05.024
   Spies E, 2015, J IMMUNOL, V195, P4549, DOI 10.4049/jimmunol.1501964
   Thompsett AR, 1999, BLOOD, V94, P1738, DOI 10.1182/blood.V94.5.1738.417k10_1738_1746
   Thurner L, 2018, BLOOD, V132, P2744, DOI 10.1182/blood-2018-03-836932
   Vater I, 2015, LEUKEMIA, V29, P677, DOI 10.1038/leu.2014.264
   Venturutti L, 2020, BLOOD, V136, P2263, DOI 10.1182/blood.2020005857
   Venturutti L, 2020, CELL, V182, P297, DOI 10.1016/j.cell.2020.05.049
   Waldera-Lupa DM, 2017, ONCOTARGET, V8, P110118, DOI 10.18632/oncotarget.22654
   Weber T., 2006, V10, P73, DOI [10.1111/j.1750-3639.2000.tb00244.x10668897, DOI 10.1111/J.1750-3639.2000.TB00244.X10668897]
   Wirsching HG, 2021, CANCERS, V13, DOI 10.3390/cancers13123073
NR 80
TC 9
Z9 9
U1 0
U2 6
PU MDPI
PI BASEL
PA ST ALBAN-ANLAGE 66, CH-4052 BASEL, SWITZERLAND
EI 2072-6694
J9 CANCERS
JI Cancers
PD DEC
PY 2021
VL 13
IS 24
AR 6334
DI 10.3390/cancers13246334
PG 20
WC Oncology
WE Science Citation Index Expanded (SCI-EXPANDED)
SC Oncology
GA XW3UX
UT WOS:000735549600001
PM 34944954
OA Green Published, gold
DA 2024-06-03
ER

PT J
AU Margold, M
   Seidel, S
   Kowalski, T
   Ladigan-Badura, S
   Baraniskin, A
   Schroers, R
   Frey, AV
   Schmidt-Wolf, IGH
   Herrlinger, U
   Korfel, A
   Schlegel, U
AF Margold, Michelle
   Seidel, Sabine
   Kowalski, Thomas
   Ladigan-Badura, Swetlana
   Baraniskin, Alexander
   Schroers, Roland
   Frey, Anna Verena
   Schmidt-Wolf, Ingo G. H.
   Herrlinger, Ulrich
   Korfel, Agnieszka
   Schlegel, Uwe
TI The value of bone marrow biopsy for staging of patients with primary CNS
   lymphoma
SO NEURO-ONCOLOGY
LA English
DT Article
DE bone marrow involvement; diffuse large B-cell lymphoma; PCNSL; primary
   CNS lymphoma; staging
ID B-CELL LYMPHOMA; PROGNOSTIC IMPACT; DIFFUSE; INVOLVEMENT; CONCORDANT;
   DIAGNOSIS
AB Background. In patients with presumed primary CNS lymphoma (PCNSL), a systemic manifestation is found only in a small minority. Although bone marrow biopsy (BMB) is recommended for staging, its diagnostic value is unclear.
   Methods. A retrospective analysis of 392 patients with presumed PCNSL from 3 university hospitals and 33 patients with secondary CNS lymphoma (SCNSL) and initial CNS involvement from a multicenter Germany-wide prospective registry was performed.
   Results. A BMB was performed and documented in 320/392 patients with presumed PCNSL; 23 had pathologic results. One harbored the same lymphoma in the brain and bone marrow (BM), 22 showed findings in BM discordant to the histology of brain lymphoma; n = 12 harbored a low-grade lymphoma in the BM, the other showed B-cell proliferation but no proof of lymphoma (n = 5), monoclonal B cells (n = 3), or abnormalities not B-cell-associated (n = 2). In the group of SCNSL with initial CNS manifestation, 32/33 patients underwent BMB; 7 were documented with bone marrow involvement (BMI); 1 had concordant results in the brain and BM with no other systemic manifestation. Six had additional systemic lymphoma manifestations apart from the brain and BM.
   Conclusions. In only 2 out of 352 (0.6%) patients with CNS lymphoma (320 presumed PCNSL and 32 SCNSL), BMB had an impact on diagnosis and treatment. While collected in a selected cohort, these findings challenge the value of BMB as part of routine staging in presumed PCNSL.
C1 [Margold, Michelle; Seidel, Sabine; Kowalski, Thomas; Schlegel, Uwe] Knappschaftskrankenhaus Univ Bochum, Dept Neurol, Bochum, Germany.
   [Ladigan-Badura, Swetlana; Baraniskin, Alexander; Schroers, Roland] Knappschaftskrankenhaus Univ Bochum, Dept Internal Med, Bochum, Germany.
   [Schmidt-Wolf, Ingo G. H.] Univ Bonn, Dept Integrated Oncol, Bonn, Germany.
   [Herrlinger, Ulrich] Univ Freiburg, Dept Neurol, Freiburg, Germany.
   [Frey, Anna Verena] Univ Bonn, Dept Pathol, Bonn, Germany.
   [Korfel, Agnieszka] Charite, Dept Hematooncol, Campus Benjamin Franklin, Berlin, Germany.
   [Margold, Michelle; Korfel, Agnieszka] Lilly Pharma Germany GmbH, Werner Reimers Str 2-4, D-61352 Bad Homburg, Germany.
C3 Ruhr University Bochum; Ruhr University Bochum; University of Bonn;
   University of Freiburg; University of Bonn; Free University of Berlin;
   Humboldt University of Berlin; Charite Universitatsmedizin Berlin
RP Margold, M (corresponding author), Univ Hosp Bochum, Dept Neurol, Knappschaftskrankenhaus, Schornau 23-25, D-44892 Bochum, Germany.
EM michelle.margold@kk-bochum.de
RI Seidel, Sabine/HMW-0156-2023
CR Abrey LE, 2005, J CLIN ONCOL, V23, P5034, DOI 10.1200/JCO.2005.13.524
   Agarwal R, 2019, NAT MED, V25, P119, DOI 10.1038/s41591-018-0243-z
   Bain BJ, 2003, BRIT J HAEMATOL, V121, P949, DOI 10.1046/j.1365-2141.2003.04329.x
   Bertaux M, 2020, J NEURO-ONCOL, V148, P343, DOI 10.1007/s11060-020-03525-5
   Brandt A, 2019, LEUKEMIA LYMPHOMA, V60, P334, DOI 10.1080/10428194.2018.1482538
   Chigrinova E, 2011, HEMATOL ONCOL, V29, P38, DOI 10.1002/hon.953
   Chung R, 2007, BLOOD, V110, P1278, DOI 10.1182/blood-2007-01-070300
   Ferreri AJM, 1996, CANCER, V77, P827, DOI 10.1002/(SICI)1097-0142(19960301)77:5<827::AID-CNCR4>3.0.CO;2-B
   Ferreri Andres J M, 2019, Am Soc Clin Oncol Educ Book, V39, P454, DOI 10.1200/EDBK_242547
   Herrlinger U, 1999, J NEURO-ONCOL, V43, P227, DOI 10.1023/A:1006250317940
   Hoang-Xuan K, 2015, LANCET ONCOL, V16, pE322, DOI 10.1016/S1470-2045(15)00076-5
   Hong J, 2012, ANN HEMATOL, V91, P687, DOI 10.1007/s00277-011-1353-6
   Jahnke K, 2006, J CLIN ONCOL, V24, P4754, DOI 10.1200/JCO.2006.06.7165
   Kremer M, 2003, LAB INVEST, V83, P107
   Lukas RV, 2018, ONCOLOGY-NY, V32, P17
   Malecka A, 2015, HAEMATOLOGICA, V100, pE415, DOI 10.3324/haematol.2015.126656
   McCann KJ, 2009, BLOOD, V113, P4677, DOI 10.1182/blood-2008-09-179366
   Ostrom Quinn T, 2019, Neuro Oncol, V21, pv1, DOI 10.1093/neuonc/noz150
   Park MJ, 2015, J CLIN PATHOL, V68, P733, DOI 10.1136/jclinpath-2014-202656
   Provencher S, 2011, HEMATOL ONCOL, V29, P10, DOI 10.1002/hon.944
   Roschewski M, 2015, LANCET ONCOL, V16, P541, DOI 10.1016/S1470-2045(15)70106-3
   Scott BJ, 2013, JAMA NEUROL, V70, P311, DOI 10.1001/jamaneurol.2013.606
   Sehn LH, 2011, J CLIN ONCOL, V29, P1452, DOI 10.1200/JCO.2010.33.3419
   Shim H, 2013, J CLIN PATHOL, V66, P420, DOI 10.1136/jclinpath-2012-201158
   von Baumgarten L, 2018, DTSCH ARZTEBL INT, V115, P419, DOI 10.3238/arztebl.2018.0419
   Wang XX, 2020, MED CLIN-BARCELONA, V154, P61, DOI 10.1016/j.medcli.2019.07.022
   Wang YC, 2019, BLOOD, V134, P1289, DOI 10.1182/blood.2019000858
   Wong YJ, 2014, ANN ONCOL, V25, DOI 10.1093/annonc/mdu330.24
   Yao Z, 2018, LEUKEMIA, V32, P353, DOI 10.1038/leu.2017.222
NR 29
TC 9
Z9 9
U1 1
U2 4
PU OXFORD UNIV PRESS INC
PI CARY
PA JOURNALS DEPT, 2001 EVANS RD, CARY, NC 27513 USA
SN 1522-8517
EI 1523-5866
J9 NEURO-ONCOLOGY
JI Neuro-Oncology
PD DEC
PY 2021
VL 23
IS 12
BP 2076
EP 2084
DI 10.1093/neuonc/noab109
EA MAY 2021
PG 9
WC Oncology; Clinical Neurology
WE Science Citation Index Expanded (SCI-EXPANDED)
SC Oncology; Neurosciences & Neurology
GA YJ5NG
UT WOS:000744578800012
PM 33984138
OA Green Published, hybrid
DA 2024-06-03
ER

PT J
AU Wu, SQ
   Wang, JW
   Liu, WH
   Hu, F
   Zhao, K
   Jiang, W
   Lei, T
   Shu, K
AF Wu, Shiqiang
   Wang, Junwen
   Liu, Weihua
   Hu, Feng
   Zhao, Kai
   Jiang, Wei
   Lei, Ting
   Shu, Kai
TI The role of surgical resection in primary central nervous system
   lymphoma: a single-center retrospective analysis of 70 patients
SO BMC NEUROLOGY
LA English
DT Article
DE Primary central nervous system lymphoma; Brain biopsy; Resection;
   Complications; Overall survival; Progression-free survival; prognosis
ID PRIMARY CNS LYMPHOMA; SURGERY; MANAGEMENT; SAFETY; PCNSL
AB Background The aim of this study was to evaluate the effect of surgical resection and stereotactic biopsy on the complication rate, progression-free survival (PFS) and overall survival (OS) of 70 patients diagnosed at a single institution with primary central nervous system lymphoma (PCNSL) and to explore the predictors of selection for resection and the prognostic factors of PCNSL. Methods A retrospective analysis was performed of 70 patients with PCNSL that was diagnosed by surgical resection or stereotactic brain biopsy in our department from January 2013 to May 2019. We divided the patients into two groups: a resection group (n = 28) and a stereotactic biopsy group (n = 42). Data on clinical characteristics, imaging findings, complication rates, PFS and OS were retrospectively reviewed and compared between these two groups. We also analysed the predictors of selection for resection and prognostic factors of PCNSL by multivariate analysis. Results The median age was 53.3 +/- 14.3 years, and there was a male predominance with a sex ratio of 1.33:1. The most common clinical manifestation was a headache. The complication rate in the resection group was 10.7% versus 7.1% in the stereotactic biopsy group, and there was no statistically significant difference. The rate of improvement in symptoms of the resection group was significantly higher than that of the stereotactic biopsy group. Multivariable analysis identified a single tumour and not involving deep structures as predictors of selection for resection. With a median follow-up of 30 months (range 1-110), the mean OS and PFS of all patients were 16.1 months and 6.2 months, respectively. Patients who underwent surgical resection had a mean OS of 23.4 months and PFS of 8.6 months versus 11.2 months and 4.6 months for those who had a brain biopsy performed. In addition, multivariable analysis showed that not involving deep structures and resection were favourable prognostic factors for PCNSL. Conclusions The outcomes of patients with PCNSL treated in our cohort are still poor. In our series, surgical resection might play a role in significantly improving OS and PFS compared with stereotactic biopsy in a subset of patients. The type of surgery and tumour location are prognostic factors for PCNSL.
C1 [Wu, Shiqiang; Wang, Junwen; Liu, Weihua; Hu, Feng; Zhao, Kai; Jiang, Wei; Lei, Ting; Shu, Kai] Huazhong Univ Sci & Technol, Tongji Hosp, Tongji Med Coll, Dept Neurosurg, 1095 Jiefang Ave, Wuhan 430030, Hubei, Peoples R China.
C3 Huazhong University of Science & Technology
RP Shu, K (corresponding author), Huazhong Univ Sci & Technol, Tongji Hosp, Tongji Med Coll, Dept Neurosurg, 1095 Jiefang Ave, Wuhan 430030, Hubei, Peoples R China.
EM wushiqiang1013@126.com
FU Research-type Clinician funding plan of Tongji Medical College, Huazhong
   University of Science and Technology [5001540025]; National Natural
   Science Foundation of China [81702478, 81602204]
FX This study was funded by Research-type Clinician funding plan of Tongji
   Medical College, Huazhong University of Science and Technology (grant
   No.5001540025), National Natural Science Foundation of China (grant
   No.81702478 and 81602204). The funding bodies played no role in the
   design of the study and collection, analysis, and interpretation of data
   and in writing the manuscript.
CR Angelov L, 2009, J CLIN ONCOL, V27, P3503, DOI 10.1200/JCO.2008.19.3789
   Bataille B, 2000, J NEUROSURG, V92, P261, DOI 10.3171/jns.2000.92.2.0261
   Bellinzona M, 2005, EJSO, V31, P100, DOI 10.1016/j.ejso.2004.10.002
   Cloney MB, 2017, J NEURO-ONCOL, V132, P189, DOI 10.1007/s11060-016-2358-8
   D'Amico RS, 2015, WORLD NEUROSURG, V84, P913, DOI 10.1016/j.wneu.2015.05.072
   Ferreri AJM, 2003, J CLIN ONCOL, V21, P266, DOI 10.1200/JCO.2003.09.139
   Glass J, 2017, CHIN CLIN ONCOL, V6, DOI 10.21037/cco.2017.06.24
   Han CH, 2017, CANCER-AM CANCER SOC, V123, P4314, DOI 10.1002/cncr.30965
   Harting I, 2003, NEUROSCI LETT, V342, P163, DOI 10.1016/S0304-3940(03)00272-6
   Hoang-Xuan K, 2015, LANCET ONCOL, V16, pE322, DOI 10.1016/S1470-2045(15)00076-5
   Jahr G, 2018, NEUROSURG REV, V41, P1037, DOI 10.1007/s10143-018-0946-0
   Jelicic J, 2016, BRIT J NEUROSURG, V30, P80, DOI 10.3109/02688697.2015.1071328
   Küker W, 2005, J NEURO-ONCOL, V72, P169, DOI 10.1007/s11060-004-3390-7
   Olson JE, 2002, CANCER, V95, P1504, DOI 10.1002/cncr.10851
   Ostrom QT, 2016, NEURO-ONCOLOGY, V18, P1, DOI 10.1093/neuonc/nov297
   Ouyang TH, 2020, WORLD NEUROSURG, V139, pE508, DOI 10.1016/j.wneu.2020.04.049
   Panageas KS, 2005, CANCER-AM CANCER SOC, V104, P2466, DOI 10.1002/cncr.21481
   Rae AI, 2019, NEUROSURGERY, V84, P935, DOI 10.1093/neuros/nyy096
   Schellekes N, 2021, J NEUROSURG, V135, P1016, DOI 10.3171/2020.9.JNS201980
   Toh CH, 2008, AM J NEURORADIOL, V29, P471, DOI 10.3174/ajnr.A0872
   Weller M, 2012, NEURO-ONCOLOGY, V14, P1481, DOI 10.1093/neuonc/nos159
NR 21
TC 9
Z9 10
U1 0
U2 11
PU BMC
PI LONDON
PA CAMPUS, 4 CRINAN ST, LONDON N1 9XW, ENGLAND
EI 1471-2377
J9 BMC NEUROL
JI BMC Neurol.
PD MAY 11
PY 2021
VL 21
IS 1
AR 190
DI 10.1186/s12883-021-02227-3
PG 9
WC Clinical Neurology
WE Science Citation Index Expanded (SCI-EXPANDED)
SC Neurosciences & Neurology
GA SK4YH
UT WOS:000656222400004
PM 33975554
OA Green Published, gold
DA 2024-06-03
ER

PT J
AU Luo, Q
   Yang, CL
   Fu, CX
   Wu, WC
   Wei, Y
   Zou, LQ
AF Luo, Qian
   Yang, Chunli
   Fu, Chunxi
   Wu, Wanchun
   Wei, Yi
   Zou, Liqun
TI Prognostic Role of Blood Markers in Primary Central Nervous System
   Lymphoma Patients Treated With High-Dose Methotrexate-Based Therapy
SO FRONTIERS IN ONCOLOGY
LA English
DT Article
DE primary central nervous system lymphoma; prognosis; blood marker;
   C-index; MSKCC
ID TO-MONOCYTE RATIO; B-CELL LYMPHOMA; COLORECTAL-CANCER; SURVIVAL;
   CHEMOTHERAPY; INFLAMMATION; INDEX; INTERLEUKIN-6; BIOMARKERS; PREDICTOR
AB Purpose: Primary central nervous system lymphoma (PCNSL) is a rare type of extra-nodal non-Hodgkin lymphoma, but the prognostic value of blood parameters indicating systemic inflammation and nutritional status remains unknown. We aim to explore the prognostic role of blood parameters in PCNSL.
   Methods: All PCNSL patients diagnosed at West China Hospital between February 2011 and February 2020 were retrospectively screened. For patients who were initially treated with high-dose methotrexate (HD-MTX)-based therapy, clinical data were collected. Survival analyses were performed using the Kaplan-Meier method and multivariable Cox proportional regression. The accuracies of different multivariate models were assessed by Harrell's C statistical analysis (C-index).
   Results: Sixty patients were included. Median overall survival (OS) was 4.8 +/- 3.7 years, and median progression-free survival (PFS) was 1.9 +/- 1.3 years. In the multivariate analysis, hemoglobin (Hb) (HR 3.940, p = 0.013), neutrophil-lymphocyte ratio (NLR) (HR 10.548, p = 0.034), and total bilirubin (TBIL) (HR 3.429, p = 0.004) had independent prognostic values for PFS, while lymphocyte-monocyte ratio (LMR) (HR 6.195, p = 0.039), systemic immune-inflammation index (SII) (HR 5.144, p = 0.012), and TBIL (HR 3.892, p = 0.009) were independently related to OS. The C-index of the Memorial Sloan-Kettering Cancer Center (MSKCC) score increased from 0.57 to 0.72 when SII and TBIL were combined.
   Conclusions: Our study indicated that pretreatment Hb, NLR, SII, LMR, and TBIL were convenient prognostic factors in PCNSL. Adding SII and TBIL to the MSKCC score can better predict the survival of PCNSL based on HD-MTX regimens.
C1 [Luo, Qian; Yang, Chunli; Fu, Chunxi; Wu, Wanchun; Zou, Liqun] Sichuan Univ, West China Hosp, Canc Ctr, Dept Med Oncol, Chengdu, Peoples R China.
   [Wei, Yi] Sichuan Univ, West China Hosp, Dept Cent Med Transportat, Chengdu, Peoples R China.
C3 Sichuan University; Sichuan University
RP Zou, LQ (corresponding author), Sichuan Univ, West China Hosp, Canc Ctr, Dept Med Oncol, Chengdu, Peoples R China.; Wei, Y (corresponding author), Sichuan Univ, West China Hosp, Dept Cent Med Transportat, Chengdu, Peoples R China.
EM 1206560053@qq.com; hxlcyxy@163.com
RI liu, xq/JDW-2596-2023
OI Zou, Liqun/0009-0003-1349-920X
FU National Science and Technology Major Project [2017ZX09304023]
FX This work was supported by the National Science and Technology Major
   Project (No. 2017ZX09304023).
CR Abrey LE, 2006, J CLIN ONCOL, V24, P5711, DOI 10.1200/JCO.2006.08.2941
   Abrey LE, 2005, J CLIN ONCOL, V23, P5034, DOI 10.1200/JCO.2005.13.524
   Bento L, 2020, BRIT J HAEMATOL, V188, P888, DOI 10.1111/bjh.16263
   Bromberg JEC, 2019, LANCET ONCOL, V20, P216, DOI 10.1016/S1470-2045(18)30747-2
   Caro JJ, 2001, CANCER-AM CANCER SOC, V91, P2214, DOI 10.1002/1097-0142(20010615)91:12<2214::AID-CNCR1251>3.3.CO;2-G
   Cencini E, 2019, LEUKEMIA RES, V77, P5, DOI 10.1016/j.leukres.2018.12.008
   Chan JCY, 2017, ANN SURG, V265, P539, DOI 10.1097/SLA.0000000000001743
   Citterio G, 2017, CRIT REV ONCOL HEMAT, V113, P97, DOI 10.1016/j.critrevonc.2017.03.019
   Deng XY, 2020, FRONT ONCOL, V10, DOI 10.3389/fonc.2020.00131
   FABBRI A, 1994, J INTERN MED, V236, P209, DOI 10.1111/j.1365-2796.1994.tb01285.x
   Ferreri AJM, 2005, HEMATOL ONCOL CLIN N, V19, P629, DOI 10.1016/j.hoc.2005.05.005
   Ferreri AJM, 2016, LANCET HAEMATOL, V3, pE217, DOI 10.1016/S2352-3026(16)00036-3
   Ferreri AJM, 2009, LANCET, V374, P1512, DOI 10.1016/S0140-6736(09)61416-1
   Fox CP, 2019, BRIT J HAEMATOL, V184, P348, DOI 10.1111/bjh.15661
   Giachelia M, 2012, LEUKEMIA LYMPHOMA, V53, P411, DOI 10.3109/10428194.2011.621566
   Grivennikov SI, 2010, CELL, V140, P883, DOI 10.1016/j.cell.2010.01.025
   Guo W, 2019, THORAC CANCER, V10, P761, DOI 10.1111/1759-7714.12995
   Harrell FE, 1996, STAT MED, V15, P361, DOI 10.1002/(SICI)1097-0258(19960229)15:4<361::AID-SIM168>3.0.CO;2-4
   Hatzl S, 2020, HEMATOL ONCOL, V38, P277, DOI 10.1002/hon.2727
   Holdhoff M, 2014, NEUROLOGY, V83, P235, DOI 10.1212/WNL.0000000000000593
   Houillier C, 2020, NEUROLOGY, V94, pE1027, DOI 10.1212/WNL.0000000000008900
   Houillier C, 2016, BLOOD, V128, DOI 10.1182/blood.V128.22.782.782
   Jahr G, 2018, BRAIN BEHAV, V8, DOI 10.1002/brb3.928
   Jung J, 2017, ONCOTARGET, V8, P74975, DOI 10.18632/oncotarget.20480
   Le M, 2019, ONCOLOGIST, V24, pE898, DOI 10.1634/theoncologist.2018-0629
   Li KJ, 2019, BMC CANCER, V19, DOI 10.1186/s12885-019-6157-4
   Liu CJ, 2020, CANCER MED-US, V9, P2134, DOI 10.1002/cam4.2872
   Mantovani A, 2008, NATURE, V454, P436, DOI 10.1038/nature07205
   Mantovani A, 2017, NAT REV CLIN ONCOL, V14, P399, DOI 10.1038/nrclinonc.2016.217
   Melchardt T, 2015, J NATL COMPR CANC NE, V13, P1501, DOI 10.6004/jnccn.2015.0178
   Mirili C, 2019, BIOMARK MED, V13, P1565, DOI 10.2217/bmm-2019-0303
   Mueller CG, 2007, J LEUKOCYTE BIOL, V82, P567, DOI 10.1189/jlb.0706481
   Okadome K, 2020, ANN SURG, V271, P693, DOI 10.1097/SLA.0000000000002985
   Ouyang TH, 2020, WORLD NEUROSURG, V139, pE508, DOI 10.1016/j.wneu.2020.04.049
   Pinato DJ, 2012, BRIT J CANCER, V106, P1439, DOI 10.1038/bjc.2012.92
   Reddy JP, 2018, BRIT J HAEMATOL, V180, P545, DOI 10.1111/bjh.15054
   Schorb E, 2013, HAEMATOLOGICA, V98, P765, DOI 10.3324/haematol.2012.076075
   Song Y, 2016, SCI REP-UK, V6, DOI 10.1038/srep38671
   Strassburg C, 2008, CRIT REV CL LAB SCI, V45, P485, DOI [10.1080/10408360802374624, 10.1080/10408360802374624 ]
   Suzuki K, 2004, PANCREAS, V29, P132, DOI 10.1097/00006676-200408000-00008
   Swerdlow SH, 2008, WHO classification of tumors of haematopoietic and lymphoid tissue
   Swerdlow SH, 2016, BLOOD, V127, P2375, DOI 10.1182/blood-2016-01-643569
   Tan KM, 2019, SCI REP-UK, V9, DOI 10.1038/s41598-019-51522-0
   Tisi MC, 2014, LEUKEMIA LYMPHOMA, V55, P270, DOI 10.3109/10428194.2013.802314
   Tokunaga R, 2015, DIS COLON RECTUM, V58, P1048, DOI 10.1097/DCR.0000000000000458
   Troppan KT, 2015, EUR J HAEMATOL, V95, P538, DOI 10.1111/ejh.12529
   Villano JL, 2011, BRIT J CANCER, V105, P1414, DOI 10.1038/bjc.2011.357
   Xie QK, 2018, J TRANSL MED, V16, DOI 10.1186/s12967-018-1638-9
   Yuan XG, 2020, ANN HEMATOL, V99, P93, DOI 10.1007/s00277-019-03821-9
NR 49
TC 9
Z9 10
U1 0
U2 6
PU FRONTIERS MEDIA SA
PI LAUSANNE
PA AVENUE DU TRIBUNAL FEDERAL 34, LAUSANNE, CH-1015, SWITZERLAND
SN 2234-943X
J9 FRONT ONCOL
JI Front. Oncol.
PD APR 29
PY 2021
VL 11
AR 639644
DI 10.3389/fonc.2021.639644
PG 10
WC Oncology
WE Science Citation Index Expanded (SCI-EXPANDED)
SC Oncology
GA SB1QS
UT WOS:000649777200001
PM 33996552
OA gold, Green Published
DA 2024-06-03
ER

PT J
AU van der Meulen, M
   Dirven, L
   Bakunina, K
   van den Bent, MJ
   Issa, S
   Doorduijn, JK
   Bromberg, JEC
AF van der Meulen, Matthijs
   Dirven, Linda
   Bakunina, Katerina
   van den Bent, Martin J.
   Issa, Samar
   Doorduijn, Jeanette K.
   Bromberg, Jacoline E. C.
TI MMSE is an independent prognostic factor for survival in primary central
   nervous system lymphoma
SO JOURNAL OF NEURO-ONCOLOGY
LA English
DT Article
DE MMSE; Primary central nervous system lymphoma; Prognosis
AB Introduction To assess the value of the Mini-Mental State Examination (MMSE)-score at baseline in predicting survival in adult primary central nervous system lymphoma (PCNSL) patients. Methods In the HOVON 105/ ALLG NHL 24 phase III study patients with newly-diagnosed PCNSL were randomized between high-dose methotrexate-based chemotherapy with or without rituximab. Data on potential (MMSE-score), and known baseline prognostic factors (age, performance status, serum LDH, cerebrospinal fluid total protein, involvement of deep brain structures, multiple cerebral lesions, and the IELSG-score) were collected prospectively. Multivariable stepwise Cox regression analyses were used to assess the prognostic value of all factors on progression-free survival (PFS) and overall survival (OS) among patients with available MMSE score at baseline. Age was analyzed as continuous variable, the MMSE-score both as a continuous and as a categorical variable. Results In univariable analysis, age, MMSE-score and whether the patient received rituximab were statistically significantly prognostic factors for PFS. Age and MMSE-score were statistically significantly associated with OS. In a multivariable analysis of the univariately significant factors only MMSE-score was independently associated with the survival endpoints, as a continuous variable (HR for PFS 1.04, 95% CI 1.01-1.08; OS 1.06 (95% CI 1.02-1.10) and as categorical variable HR (< 27 versus >= 27 for PFS 1.55 (1.02-2.35); OS 1.68 (1.05-2.70). In our population, performance status, serum LDH, and CSF protein level were not of prognostic value. Conclusion Neurocognitive disturbances, measured with the MMSE at baseline, are an unfavorable prognostic factor for both PFS and OS in adult PCNSL patients up to 70 years-old.
C1 [van der Meulen, Matthijs; van den Bent, Martin J.; Bromberg, Jacoline E. C.] Univ Med Ctr Rotterdam, Erasmus MC Canc Inst, Dept Neurooncol, Brain Tumor Ctr, Dr Molewaterpl 40, NL-3015 GD Rotterdam, Netherlands.
   [Dirven, Linda] Leiden Univ Med Ctr, Dept Neurol, Leiden, Netherlands.
   [Dirven, Linda] Haaglanden Med Ctr, Dept Neurol, The Hague, Netherlands.
   [Bakunina, Katerina] Erasmus MC Canc Inst, Dept Hematol, HOVON Data Ctr, Rotterdam, Netherlands.
   [Issa, Samar] Middlemore Hosp, Dept Hematol, Auckland, New Zealand.
   [Doorduijn, Jeanette K.] Univ Med Ctr Rotterdam, Erasmus MC Canc Inst, Dept Hematol, Rotterdam, Netherlands.
C3 Erasmus University Rotterdam; Erasmus MC; Erasmus MC Cancer Institute;
   Leiden University; Leiden University Medical Center (LUMC); Haaglanden
   Medical Center; Erasmus University Rotterdam; Erasmus MC; Erasmus MC
   Cancer Institute; Erasmus University Rotterdam; Erasmus MC; Erasmus MC
   Cancer Institute
RP van der Meulen, M (corresponding author), Univ Med Ctr Rotterdam, Erasmus MC Canc Inst, Dept Neurooncol, Brain Tumor Ctr, Dr Molewaterpl 40, NL-3015 GD Rotterdam, Netherlands.
EM m.vandermeulen.2@erasmusmc.nl
RI van den Bent, Martin J/JPK-6126-2023
OI van den Bent, Martin J/0000-0001-5710-5127; Issa,
   Samar/0009-0008-2534-3428; Doorduijn, Jeanette/0000-0002-1014-0918;
   Bromberg, Jacoline/0000-0002-3830-7142; van der Meulen,
   Matthijs/0000-0002-2251-9933
CR Abrey LE, 2006, J CLIN ONCOL, V24, P5711, DOI 10.1200/JCO.2006.08.2941
   Bataille B, 2000, J NEUROSURG, V92, P261, DOI 10.3171/jns.2000.92.2.0261
   Bromberg JEC, 2019, LANCET ONCOL, V20, P216, DOI 10.1016/S1470-2045(18)30747-2
   Brown PD, 2003, J CLIN ONCOL, V21, P2519, DOI 10.1200/JCO.2003.04.172
   CRUM RM, 1993, JAMA-J AM MED ASSOC, V269, P2386, DOI 10.1001/jama.269.18.2386
   Daniels TB, 2011, INT J RADIAT ONCOL, V81, P218, DOI 10.1016/j.ijrobp.2010.05.003
   Feeney J, 2016, J ALZHEIMERS DIS, V53, P1107, DOI 10.3233/JAD-160248
   Ferreri AJM, 2003, J CLIN ONCOL, V21, P266, DOI 10.1200/JCO.2003.09.139
   FOLSTEIN MF, 1975, J PSYCHIAT RES, V12, P189, DOI 10.1016/0022-3956(75)90026-6
   Fritsch K, 2017, LEUKEMIA, V31, P846, DOI 10.1038/leu.2016.334
   Gorlia T, 2008, LANCET ONCOL, V9, P29, DOI 10.1016/S1470-2045(07)70384-4
   Houillier C, 2019, J CLIN ONCOL, V37, P823, DOI 10.1200/JCO.18.00306
   Johnson Derek R, 2013, CNS Oncol, V2, P195, DOI 10.2217/cns.13.5
   Klein M, 2003, NEUROLOGY, V61, P1796, DOI 10.1212/01.WNL.0000098892.33018.4C
   Meyers CA, 2003, J CLIN ONCOL, V21, P3557, DOI 10.1200/JCO.2003.07.080
   O'Bryant SE, 2008, ARCH NEUROL-CHICAGO, V65, P963, DOI 10.1001/archneur.65.7.963
   Omuro A, 2015, LANCET HAEMATOL, V2, pE251, DOI 10.1016/S2352-3026(15)00074-5
   Thiel E, 2010, LANCET ONCOL, V11, P1036, DOI 10.1016/S1470-2045(10)70229-1
   van der Meulen M, 2017, LEUKEMIA, V31, P1822, DOI 10.1038/leu.2017.128
NR 19
TC 9
Z9 9
U1 0
U2 2
PU SPRINGER
PI NEW YORK
PA ONE NEW YORK PLAZA, SUITE 4600, NEW YORK, NY, UNITED STATES
SN 0167-594X
EI 1573-7373
J9 J NEURO-ONCOL
JI J. Neuro-Oncol.
PD APR
PY 2021
VL 152
IS 2
BP 357
EP 362
DI 10.1007/s11060-021-03708-8
EA FEB 2021
PG 6
WC Oncology; Clinical Neurology
WE Science Citation Index Expanded (SCI-EXPANDED)
SC Oncology; Neurosciences & Neurology
GA RD4FP
UT WOS:000620107200001
PM 33611761
OA hybrid, Green Published
DA 2024-06-03
ER

PT J
AU Kaulen, LD
   Erson-Omay, EZ
   Henegariu, O
   Karschnia, P
   Huttner, A
   Günel, M
   Baehring, JM
AF Kaulen, Leon D.
   Erson-Omay, E. Zeynep
   Henegariu, Octavian
   Karschnia, Philipp
   Huttner, Anita
   Gunel, Murat
   Baehring, Joachim M.
TI Exome sequencing identifies SLIT2 variants in primary CNS lymphoma
SO BRITISH JOURNAL OF HAEMATOLOGY
LA English
DT Article
DE CNS lymphoma; genetics; exome sequencing; SLIT2; prognosis; Epstein-Barr
   virus
AB SLIT2 constitutes a known tumour suppressor gene, which has not yet been implicated in the pathogenesis of primary central nervous system lymphoma (PCNSL). Performing exome sequencing on paired blood and tumour DNA samples from six treatment-naive PCNSL patients, we identified novel SLIT2 variants (p.N63S, p.T590M, p.T732S) that were associated with shorter progression-free survival in our cohort and shorter overall survival in a large validation cohort of lymphoid malignancies from the cBio Cancer Genomics Portal. WNT- and NF-kappa B-reporter luciferase assays suggest detected alterations are loss-of-function variants. Given the possible prognostic implications, the role of SLIT2 in PCNSL pathogenesis and progression warrants further investigation.
C1 [Kaulen, Leon D.; Karschnia, Philipp; Baehring, Joachim M.] Yale Sch Med, Dept Neurol, 333 Cedar St, New Haven, CT 06510 USA.
   [Kaulen, Leon D.] Heidelberg Univ Hosp, Dept Neurol, Heidelberg, Germany.
   [Kaulen, Leon D.; Erson-Omay, E. Zeynep; Henegariu, Octavian; Gunel, Murat; Baehring, Joachim M.] Yale Sch Med, Dept Neurosurg, New Haven, CT USA.
   [Erson-Omay, E. Zeynep; Henegariu, Octavian; Gunel, Murat] Yale Sch Med, Dept Genet, New Haven, CT USA.
   [Karschnia, Philipp] Ludwig Maximilians Univ Munchen, Dept Neurosurg, Sch Med, Munich, Germany.
   [Huttner, Anita] Yale Sch Med, Dept Pathol, New Haven, CT USA.
C3 Yale University; Ruprecht Karls University Heidelberg; Yale University;
   Yale University; University of Munich; Yale University
RP Baehring, JM (corresponding author), Yale Sch Med, Dept Neurol, 333 Cedar St, New Haven, CT 06510 USA.
EM joachim.baehring@yale.edu
RI Kaulen, Leon D. D./AAW-9255-2021; Henegariu, Octavian Ioan/IXD-3677-2023
OI Karschnia, Philipp/0000-0002-1254-5310; Henegariu,
   Octavian/0000-0002-8971-1049; Erson-Omay, Zeynep/0000-0003-1839-5912;
   Huttner, Anita/0000-0003-2143-4329; Kaulen, Leon D./0000-0002-5937-3376
CR Abrey LE, 2005, J CLIN ONCOL, V23, P5034, DOI 10.1200/JCO.2005.13.524
   Bhosle VK, 2020, NAT COMMUN, V11, DOI 10.1038/s41467-020-17651-1
   Braggio E, 2015, CLIN CANCER RES, V21, P3986, DOI 10.1158/1078-0432.CCR-14-2116
   Cerami E, 2012, CANCER DISCOV, V2, P401, DOI 10.1158/2159-8290.CD-12-0095
   Chapuy B, 2016, BLOOD, V127, P869, DOI 10.1182/blood-2015-10-673236
   Dallol A, 2002, CANCER RES, V62, P5874
   Fukumura K, 2016, ACTA NEUROPATHOL, V131, P865, DOI 10.1007/s00401-016-1536-2
   Grommes C, 2017, J CLIN ONCOL, V35, P2410, DOI 10.1200/JCO.2017.72.7602
   Han CH, 2017, CANCER-AM CANCER SOC, V123, P4314, DOI 10.1002/cncr.30965
   Hans CP, 2004, BLOOD, V103, P275, DOI 10.1182/blood-2003-05-1545
   Meacham CE, 2009, NAT GENET, V41, P1133, DOI 10.1038/ng.451
   Mohamed G, 2019, PATHOL ONCOL RES, V25, P1223, DOI 10.1007/s12253-019-00600-9
   Nayyar N, 2019, BLOOD ADV, V3, P375, DOI 10.1182/bloodadvances.2018027672
   Patel SJ, 2017, NATURE, V548, P537, DOI 10.1038/nature23477
   Reddy A, 2017, CELL, V171, P481, DOI 10.1016/j.cell.2017.09.027
   Tavora B, 2020, NATURE, V586, P299, DOI 10.1038/s41586-020-2774-y
   Vater I, 2015, LEUKEMIA, V29, P677, DOI 10.1038/leu.2014.264
NR 17
TC 9
Z9 9
U1 0
U2 1
PU WILEY
PI HOBOKEN
PA 111 RIVER ST, HOBOKEN 07030-5774, NJ USA
SN 0007-1048
EI 1365-2141
J9 BRIT J HAEMATOL
JI Br. J. Haematol.
PD APR
PY 2021
VL 193
IS 2
BP 375
EP 379
DI 10.1111/bjh.17319
EA JAN 2021
PG 5
WC Hematology
WE Science Citation Index Expanded (SCI-EXPANDED)
SC Hematology
GA RN8MJ
UT WOS:000609930000001
PM 33481259
OA Bronze
DA 2024-06-03
ER

PT J
AU Li, Q
   Ma, JJ
   Ma, Y
   Lin, ZG
   Kang, H
   Chen, BB
AF Li, Qing
   Ma, Jingjing
   Ma, Yan
   Lin, Zhiguang
   Kang, Hui
   Chen, Bobin
TI Improvement of outcomes of an escalated high-dose methotrexate-based
   regimen for patients with newly diagnosed primary central nervous system
   lymphoma: a real-world cohort study
SO CANCER MANAGEMENT AND RESEARCH
LA English
DT Article
DE primary central nervous system lymphoma; high-dose methotrexate;
   chemotherapy; prognosis
ID PRIMARY CNS LYMPHOMA; QUALITY-OF-LIFE; INTERNATIONAL EXTRANODAL
   LYMPHOMA; RADIOTHERAPY; TRIAL
AB Purpose: High-dose methotrexate (HD-MTX)-based chemotherapy regimen is the first-line treatment of primary central nervous system lymphoma (PCNSL). At present, doses of MTX in the range of 3.5-8 g/m(2) are frequently used. However, the optimal dose of methotrexate for PCNSL remains controversial. The purpose of this real-world study was to compare the efficacy and toxicity of HD-MTX in patients with untreated PCNSL.
   Methods: Immunocompetent adults with newly diagnosed PCNSL between January 2015 and December 2018 were investigated and followed up to June 2019. All patients' initial treatments were based on HD-MTX chemotherapy regimens.
   Results: A total of 73 patients were reviewed. For patients who received HD-MTX at 8 g/m(2) vs.3.5 g/m(2), the complete response (CR) rates were 68.29% vs 43.75% (p = 0.03), and the median PFS times were 17.7 months vs 9.05 months (HR=0.455, 95% CI 0.239-0.865, p=0.016). There was no significant difference in OS between the two groups. Serious adverse effects were uncommon and clinically manageable.
   Conclusion: There is a correlation of treatment response and clinical outcomes between the dosage of MTX in initial induction therapy in newly diagnosed PCNSL. MTX dose of 8 g/m(2) provided a higher CR rate and PFS benefits with acceptable adverse effects.
C1 [Li, Qing; Ma, Jingjing; Ma, Yan; Lin, Zhiguang; Kang, Hui; Chen, Bobin] Fudan Univ, Huashan Hosp North, Dept Hematol, Shanghai 201907, Peoples R China.
   [Li, Qing; Ma, Jingjing; Ma, Yan; Lin, Zhiguang; Kang, Hui; Chen, Bobin] Fudan Univ, Huashan Hosp, Dept Hematol, Shanghai 200040, Peoples R China.
C3 Fudan University; Fudan University
RP Chen, BB (corresponding author), Dept Hematol, 108 Luxiang Rd, Shanghai, Peoples R China.
EM bbchen@fudan.edu.cn
RI MA, YAN/HHN-2912-2022
OI Li, Qing/0000-0002-8682-3854; ma, jingjing/0000-0002-1556-3864; Chen,
   Bobin/0000-0002-1826-4974
FU Shanghai Shenkang Clinical Innovation Project [SHDC12020112]; Beijing
   Medical And Health Foundation [YWJKJJHKB175B]
FX Shanghai Shenkang Clinical Innovation Project. (Project No.
   SHDC12020112); Beijing Medical And Health Foundation (Project No.
   YWJKJJHKB175B).
CR [Anonymous], NCCN CLIN PRACTICE G
   Batchelor T, 2003, J CLIN ONCOL, V21, P1044, DOI 10.1200/JCO.2003.03.036
   Choi YS, 2020, BLOOD RES, V55, P58, DOI 10.5045/br.2020.S010
   Correa DD, 2019, J NEURO-ONCOL, V144, P553, DOI 10.1007/s11060-019-03257-1
   Dolecek TA, 2012, NEURO-ONCOLOGY, V14, pv1, DOI 10.1093/neuonc/nos218
   Doolittle ND, 2013, NEUROLOGY, V81, P84, DOI 10.1212/WNL.0b013e318297eeba
   Farrall AL, 2021, CANCERS, V13, DOI 10.3390/cancers13030403
   Ferreri AJM, 2003, J CLIN ONCOL, V21, P266, DOI 10.1200/JCO.2003.09.139
   Ferreri AJM, 2016, LANCET HAEMATOL, V3, pE217, DOI 10.1016/S2352-3026(16)00036-3
   Fox CP, 2019, BRIT J HAEMATOL, V184, P348, DOI 10.1111/bjh.15661
   Grommes C, 2019, NEURO-ONCOLOGY, V21, P296, DOI 10.1093/neuonc/noy192
   Herrlinger U, 2005, ANN NEUROL, V57, P843, DOI 10.1002/ana.20495
   Herrlinger U, 2002, ANN NEUROL, V51, P247, DOI 10.1002/ana.10102
   Herrlinger U, 2017, J CANCER RES CLIN, V143, P1815, DOI 10.1007/s00432-017-2423-5
   Hirono S, 2015, J NEURO-ONCOL, V123, P237, DOI 10.1007/s11060-015-1786-1
   Holdhoff M, 2020, J NATL COMPR CANC NE, V18, P1571, DOI 10.6004/jnccn.2020.7667
   Jahr G, 2018, NEUROSURG REV, V41, P1037, DOI 10.1007/s10143-018-0946-0
   Joerger M, 2010, BRIT J CANCER, V102, P673, DOI 10.1038/sj.bjc.6605559
   Joerger M, 2012, BRIT J CLIN PHARMACO, V73, P240, DOI 10.1111/j.1365-2125.2011.04084.x
   Lapointe S, 2018, LANCET, V392, P432, DOI 10.1016/S0140-6736(18)30990-5
   Martinez-Calle N, 2020, BRIT J HAEMATOL, V190, P394, DOI 10.1111/bjh.16592
   Qian LR, 2017, BLOOD RES, V52, P159, DOI 10.5045/br.2017.52.3.159
   Reni M, 2001, INT J RADIAT ONCOL, V51, P419, DOI 10.1016/S0360-3016(01)01639-X
   Schaff LR, 2018, CURR ONCOL REP, V20, DOI 10.1007/s11912-018-0666-1
   Schlegel U, 2018, CURR OPIN NEUROL, V31, P733, DOI 10.1097/WCO.0000000000000619
   Seidel S, 2019, EXPERT REV ANTICANC, V19, P909, DOI 10.1080/14737140.2019.1677157
   SHAPIRO WR, 1975, NEW ENGL J MED, V293, P161, DOI 10.1056/NEJM197507242930402
   Shiels MS, 2016, BRIT J HAEMATOL, V174, P417, DOI 10.1111/bjh.14073
   Song J, 2020, SUPPORT CARE CANCER, V28, P5363, DOI 10.1007/s00520-020-05376-2
   van der Meulen M, 2018, LANCET ONCOL, V19, pE407, DOI 10.1016/S1470-2045(18)30356-5
NR 30
TC 9
Z9 9
U1 0
U2 3
PU DOVE MEDICAL PRESS LTD
PI ALBANY
PA PO BOX 300-008, ALBANY, AUCKLAND 0752, NEW ZEALAND
SN 1179-1322
J9 CANCER MANAG RES
JI Cancer Manag. Res.
PY 2021
VL 13
BP 6115
EP 6122
DI 10.2147/CMAR.S322467
PG 8
WC Oncology
WE Science Citation Index Expanded (SCI-EXPANDED)
SC Oncology
GA TX3GX
UT WOS:000682978900009
PM 34377030
OA Green Published
DA 2024-06-03
ER

PT J
AU Zhang, Y
   Zhou, DB
AF Zhang, Yan
   Zhou, Dao-Bin
TI Primary central nervous system lymphoma: status and advances in
   diagnosis, molecular pathogenesis, and treatment
SO CHINESE MEDICAL JOURNAL
LA English
DT Review
DE Diagnosis; Primary central nervous system lymphoma; Treatment
ID PRIMARY CNS LYMPHOMA; HIGH-DOSE METHOTREXATE; INTERNATIONAL EXTRANODAL
   LYMPHOMA; STEM-CELL TRANSPLANTATION; WHOLE-BRAIN RADIOTHERAPY; RECURRENT
   PRIMARY CNS; ELDERLY-PATIENTS; PHASE-II; INTENSIVE CHEMOTHERAPY;
   INTRAOCULAR LYMPHOMA
AB Primary central nervous system lymphoma (PCNSL) is a rare group of extra-nodal non-Hodgkin lymphoma which is confined to the central nervous system or eyes. This article aims to present a brief profile of PCNSL diagnosis and treatment in immunocompetent patients. The authors retrieved information from the PubMed database up to September 2019. The annual incidence of PCNSL increased over the last four decades. The prognosis of PCNSL has improved mainly due to the introduction and wide-spread use of high-dose methotrexate, which is now the backbone of all first-line treatment polychemotherapy regimens. Gene expression profiling and next-generation sequencing analyses have revealed mutations that induce activation of nuclear factor-kappa B, B cell antigen receptor, and Janus kinases/signal transducer and activator of transcription proteins signal pathways. Some novel agents are investigated in the treatment of relapsed PCNSL including immunotherapy and targeted therapy. In particular, lenalidomide and ibrutinib have demonstrated durable efficiency. Treatment of PCNSL has evolved in the last 40 years and survival outcomes have improved in most patient groups, but there is still room to improve outcome by optimizing current chemotherapy and novel agents.
C1 [Zhang, Yan; Zhou, Dao-Bin] Chinese Acad Med Sci & Peking Union Med Coll, Peking Union Med Coll Hosp, Dept Hematol, Beijing 100730, Peoples R China.
C3 Chinese Academy of Medical Sciences - Peking Union Medical College;
   Peking Union Medical College; Peking Union Medical College Hospital
RP Zhou, DB (corresponding author), Chinese Acad Med Sci & Peking Union Med Coll, Peking Union Med Coll Hosp, Dept Hematol, Beijing 100730, Peoples R China.
EM Zhoudb@pumch.cn
RI xu, wei/JZD-2112-2024; zhang, yuhan/HLH-1222-2023
OI zhang, yuhan/0009-0001-3739-7238
CR Abrey LE, 2006, J CLIN ONCOL, V24, P5711, DOI 10.1200/JCO.2006.08.2941
   Abrey LE, 1998, J CLIN ONCOL, V16, P859, DOI 10.1200/JCO.1998.16.3.859
   Balint MT, 2016, INT J MOL SCI, V17, DOI 10.3390/ijms17050683
   Bataille B, 2000, J NEUROSURG, V92, P261, DOI 10.3171/jns.2000.92.2.0261
   Batchelor T, 2003, J CLIN ONCOL, V21, P1044, DOI 10.1200/JCO.2003.03.036
   Batchelor TT, 2011, NEUROLOGY, V76, P929, DOI 10.1212/WNL.0b013e31820f2d94
   Birsen Rudy, 2018, Oncotarget, V9, P16822, DOI 10.18632/oncotarget.24706
   Bromberg JEC, 2019, LANCET ONCOL, V20, P216, DOI 10.1016/S1470-2045(18)30747-2
   Chamoun K, 2017, NEUROLOGY, V88, P101, DOI 10.1212/WNL.0000000000003420
   Chapuy B, 2018, NAT MED, V24, P679, DOI 10.1038/s41591-018-0016-8
   Chapuy B, 2016, BLOOD, V127, P869, DOI 10.1182/blood-2015-10-673236
   Czuczman MS, 2017, CLIN CANCER RES, V23, P4127, DOI 10.1158/1078-0432.CCR-16-2818
   DeFilipp Z, 2017, CANCER-AM CANCER SOC, V123, P3073, DOI 10.1002/cncr.30695
   Ferreri AJM, 2003, J CLIN ONCOL, V21, P266, DOI 10.1200/JCO.2003.09.139
   Ferreri AJM, 2017, LANCET HAEMATOL, V4, pE510, DOI 10.1016/S2352-3026(17)30174-6
   Ferreri AJM, 2016, LANCET HAEMATOL, V3, pE217, DOI 10.1016/S2352-3026(16)00036-3
   Ferreri AJM, 2009, LANCET, V374, P1512, DOI 10.1016/S0140-6736(09)61416-1
   FINE HA, 1993, ANN INTERN MED, V119, P1093, DOI 10.7326/0003-4819-119-11-199312010-00007
   Fritsch K, 2017, LEUKEMIA, V31, P846, DOI 10.1038/leu.2016.334
   Fritsch K, 2011, ANN ONCOL, V22, P2080, DOI 10.1093/annonc/mdq712
   Ghesquieres H, 2019, ANN ONCOL, V30, P621, DOI 10.1093/annonc/mdz032
   Gonzalez-Aguilar A, 2012, CLIN CANCER RES, V18, P5203, DOI 10.1158/1078-0432.CCR-12-0845
   Grommes C, 2019, BLOOD, V133, P436, DOI 10.1182/blood-2018-09-875732
   Grommes C, 2017, J CLIN ONCOL, V35, P2410, DOI 10.1200/JCO.2017.72.7602
   Hattori K, 2018, CANCER SCI, V109, P225, DOI 10.1111/cas.13450
   Hiemcke-Jiwa LS, 2018, HEMATOL ONCOL, V36, P429, DOI 10.1002/hon.2489
   Holdhoff M, 2014, NEUROLOGY, V83, P235, DOI 10.1212/WNL.0000000000000593
   Horn H, 2015, LEUKEMIA, V29, P1564, DOI 10.1038/leu.2015.43
   Houillier C, 2019, J CLIN ONCOL, V37, P823, DOI 10.1200/JCO.18.00306
   Houillier C, 2015, NEUROLOGY, V84, P325, DOI 10.1212/WNL.0000000000001158
   Illerhaus G, 2016, LANCET HAEMATOL, V3, pE388, DOI 10.1016/S2352-3026(16)30050-3
   Jamil MO, 2016, EXPERT REV HEMATOL, V9, P471, DOI 10.1586/17474086.2016.1146584
   Jo JC, 2017, ANN HEMATOL, V96, P1509, DOI 10.1007/s00277-017-3068-9
   Kasenda B, 2015, ANN ONCOL, V26, P1305, DOI 10.1093/annonc/mdv076
   Kasenda B, 2011, BIOL BLOOD MARROW TR, V17, P281, DOI 10.1016/j.bbmt.2010.11.011
   Kassam S, 2017, BONE MARROW TRANSPL, V52, P1268, DOI 10.1038/bmt.2017.101
   Khan RB, 2002, J NEURO-ONCOL, V58, P175, DOI 10.1023/A:1016077907952
   Vu K, 2019, BRIT J HAEMATOL, V186, P180, DOI 10.1111/bjh.15787
   Kim SO, 2016, ASIAN ONCOL NURS, V16, P1, DOI 10.5388/aon.2016.16.1.1
   Küker W, 2005, J NEURO-ONCOL, V72, P169, DOI 10.1007/s11060-004-3390-7
   Lionakis MS, 2017, CANCER CELL, V31, P833, DOI 10.1016/j.ccell.2017.04.012
   Löw S, 2018, THER ADV NEUROL DISO, V11, DOI 10.1177/1756286418793562
   Lossos C, 2014, BRIT J HAEMATOL, V165, P640, DOI 10.1111/bjh.12801
   Mendez JS, 2018, NEURO-ONCOLOGY, V20, P687, DOI 10.1093/neuonc/nox187
   Morris PG, 2013, J CLIN ONCOL, V31, P3971, DOI 10.1200/JCO.2013.50.4910
   Nayak L, 2017, BLOOD, V129, P3071, DOI 10.1182/blood-2017-01-764209
   NELSON DF, 1992, INT J RADIAT ONCOL, V23, P9, DOI 10.1016/0360-3016(92)90538-S
   Omuro A, 2015, LANCET HAEMATOL, V2, pE251, DOI 10.1016/S2352-3026(15)00074-5
   Omuro A, 2015, BLOOD, V125, P1403, DOI 10.1182/blood-2014-10-604561
   Pentsova EI, 2016, J CLIN ONCOL, V34, P2404, DOI 10.1200/JCO.2016.66.6487
   Plotkin SR, 2004, CLIN CANCER RES, V10, P5643, DOI 10.1158/1078-0432.CCR-04-0159
   Pulczynski EJ, 2015, HAEMATOLOGICA, V100, P534, DOI 10.3324/haematol.2014.108472
   Roy S, 2008, J CLIN ONCOL, V26, P96, DOI 10.1200/JCO.2007.12.1053
   Rubenstein JL, 2007, J CLIN ONCOL, V25, P1350, DOI 10.1200/JCO.2006.09.7311
   Rubenstein JL, 2013, BLOOD, V122, P2318, DOI 10.1182/blood-2013-06-453084
   Rubenstein JL, 2013, J CLIN ONCOL, V31, P3061, DOI 10.1200/JCO.2012.46.9957
   Rubenstein JL, 2013, BLOOD, V121, P4740, DOI 10.1182/blood-2013-01-476333
   Schmitz R, 2018, NEW ENGL J MED, V378, P1396, DOI 10.1056/NEJMoa1801445
   Schorb E, 2017, BONE MARROW TRANSPL, V52, P1113, DOI 10.1038/bmt.2017.23
   Sethi TK, 2019, LEUKEMIA LYMPHOMA, V60, P2880, DOI 10.1080/10428194.2019.1620942
   SKARIN AT, 1977, BLOOD, V50, P1039
   Song Y, 2016, SCI REP-UK, V6, DOI 10.1038/srep38671
   Soussain C, 2008, J CLIN ONCOL, V26, P2512, DOI 10.1200/JCO.2007.13.5533
   Sung CO, 2011, BLOOD, V117, P1291, DOI 10.1182/blood-2010-07-297861
   Takano S, 2018, WORLD NEUROSURG, V112, pE69, DOI 10.1016/j.wneu.2017.12.028
   Thiel E, 2010, LANCET ONCOL, V11, P1036, DOI 10.1016/S1470-2045(10)70229-1
   Tienan Z, 2015, CHIN J HEMATOL, V36, P849, DOI [10.3760/cma.j.issn.0253-2727.2015.10.009, DOI 10.3760/CMA.J.ISSN.0253-2727.2015.10.009]
   Tun HW, 2018, BLOOD, V132, P2240, DOI 10.1182/blood-2018-02-835496
   Villano JL, 2011, BRIT J CANCER, V105, P1414, DOI 10.1038/bjc.2011.357
   Weller M, 2012, NEURO-ONCOLOGY, V14, P1481, DOI 10.1093/neuonc/nos159
   Witzig TE, 2011, ANN ONCOL, V22, P1622, DOI 10.1093/annonc/mdq626
   Zou YR, 2017, ONCOTARGET, V8, P41518, DOI 10.18632/oncotarget.17456
NR 72
TC 9
Z9 9
U1 0
U2 5
PU LIPPINCOTT WILLIAMS & WILKINS
PI PHILADELPHIA
PA TWO COMMERCE SQ, 2001 MARKET ST, PHILADELPHIA, PA 19103 USA
SN 0366-6999
EI 2542-5641
J9 CHINESE MED J-PEKING
JI Chin. Med. J.
PD JUN 20
PY 2020
VL 133
IS 12
BP 1462
EP 1469
DI 10.1097/CM9.0000000000000844
PG 8
WC Medicine, General & Internal
WE Science Citation Index Expanded (SCI-EXPANDED)
SC General & Internal Medicine
GA ME5UF
UT WOS:000544720000013
PM 32452898
OA gold, Green Published
DA 2024-06-03
ER

PT J
AU Takashima, Y
   Hamano, M
   Fukai, J
   Iwadate, Y
   Kajiwara, K
   Kobayashi, T
   Hondoh, H
   Yamanaka, R
AF Takashima, Yasuo
   Hamano, Momoko
   Fukai, Junya
   Iwadate, Yasuo
   Kajiwara, Koji
   Kobayashi, Tsutomu
   Hondoh, Hiroaki
   Yamanaka, Ryuya
TI GSEA-assisted gene signatures valid for combinations of prognostic
   markers in PCNSL
SO SCIENTIFIC REPORTS
LA English
DT Article
ID CENTRAL-NERVOUS-SYSTEM; PRIMARY CNS LYMPHOMA; EXPRESSION; METHOTREXATE;
   METABOLISM; RESISTANCE; PATIENT; TUMORS
AB Primary central nervous system lymphoma (PCNSL) is a brain malignant non-Hodgkin's B-cell lymphoma. The standard treatments are high-dose methotrexate (MTX)-based chemotherapies and deferred whole brain radiotherapy. However, MTX resistance-dependent global expression and signaling pathway changes and their relationship with prognoses have not yet been elucidated. Here, we conducted a global expression analysis with next-generation sequencing and gene set enrichment analysis (GSEA) in MTX-resistant PCNSL cell lines (HKBML-MTX and TK-MTX) and PCNSL tissues. In rank scores, genes listed in HKBML-MTX and TK-MTX were enriched in PCNSL with poor prognoses. In fold changes, a part of differentially-expressed genes in PCNSL tissues were also detected in HKBML-MTX and TK-MTX cells; FOXD2-AS1 and MMP19 were commonly expressed in both HKBML-MTX and TK-MTX, FABP5 and CD70 were HKBML-MTX-specifically expressed, and CLCN2, HOXB9, INE1, and LRP5L were TK-MTX-specifically expressed, which may provide a combination of prognostic markers on MTX-sensitivities in PCNSL. Additionally, PCNSL subgroups, divided with hierarchical clustering and Kaplan-Meier methods, included twenty commonly expressed genes in both HKBML-MTX and TK-MTX, ten HKBML-MTX-specifically expressed genes, and two TK-MTX-specifically expressed genes. These results suggest that the GSEA-assisted gene signatures can provide a combination for prognostic markers in recurrent PCNSL with MTX resistances.
C1 [Takashima, Yasuo; Yamanaka, Ryuya] Iseikai Holon Grp, Osaka Iseikai Clin Canc Therapy, Osaka, Japan.
   [Takashima, Yasuo; Yamanaka, Ryuya] Kyoto Prefectural Univ Med, Grad Sch Med Sci, Lab Mol Target Therapy Canc, Kyoto, Japan.
   [Hamano, Momoko] Kyushu Inst Technol, Fac Comp Sci & Syst Engn, Dept Biosci & Bioinformat, Iizuka, Fukuoka, Japan.
   [Fukai, Junya] Wakayama Med Univ, Dept Neurol Surg, Sch Med, Wakayama, Japan.
   [Iwadate, Yasuo] Chiba Univ, Grad Sch Med Sci, Dept Neurosurg, Chiba, Japan.
   [Kajiwara, Koji] Yamaguchi Univ, Grad Sch Med Sci, Dept Neurosurg, Ube, Yamaguchi, Japan.
   [Kobayashi, Tsutomu; Hondoh, Hiroaki] Toyama Prefectural Cent Hosp, Dept Neurosurg, Toyama, Japan.
C3 Kyoto Prefectural University of Medicine; Kyushu Institute of
   Technology; Wakayama Medical University; Chiba University; Yamaguchi
   University
RP Yamanaka, R (corresponding author), Iseikai Holon Grp, Osaka Iseikai Clin Canc Therapy, Osaka, Japan.; Yamanaka, R (corresponding author), Kyoto Prefectural Univ Med, Grad Sch Med Sci, Lab Mol Target Therapy Canc, Kyoto, Japan.
EM ryaman@koto.kpu-m.ac.jp
RI Yamanaka, Ryuya/AFL-0782-2022
OI Yamanaka, Ryuya/0000-0003-2941-7996; Takashima,
   Yasuo/0000-0001-8876-6673
FU MEXT KAKENHI [16H05441, 18K09001]; Grants-in-Aid for Scientific Research
   [18K09001, 16H05441] Funding Source: KAKEN
FX We thank Dr. Azusa Hayano for excellent technical assistances. This
   study was supported by the MEXT KAKENHI Grant Numbers 16H05441 and
   18K09001.
CR Bader GD, 2003, BMC BIOINFORMATICS, V4, DOI 10.1186/1471-2105-4-2
   Baraniskin A, 2018, J NEURO-ONCOL, V137, P463, DOI 10.1007/s11060-018-2749-0
   Braggio E, 2015, CLIN CANCER RES, V21, P3986, DOI 10.1158/1078-0432.CCR-14-2116
   Chang C, 2015, HISTOPATHOLOGY, V67, P625, DOI 10.1111/his.12706
   Goecke IA, 2007, MOL IMMUNOL, V44, P2115, DOI 10.1016/j.molimm.2006.07.303
   Gorlick R, 1996, NEW ENGL J MED, V335, P1041, DOI 10.1056/NEJM199610033351408
   Hayano A, 2019, INT J CLIN ONCOL, V24, P1020, DOI 10.1007/s10147-019-01451-9
   Hayano A, 2017, ANTICANCER RES, V37, P5655, DOI 10.21873/anticanres.12001
   Huang DW, 2009, NAT PROTOC, V4, P44, DOI 10.1038/nprot.2008.211
   Huang DW, 2009, NUCLEIC ACIDS RES, V37, P1, DOI 10.1093/nar/gkn923
   Iwadate Y, 2014, J NEURO-ONCOL, V117, P261, DOI 10.1007/s11060-014-1379-4
   Jin GF, 2010, CANCER-AM CANCER SOC, V116, P5700, DOI 10.1002/cncr.25301
   Kanehisa M, 2017, NUCLEIC ACIDS RES, V45, pD353, DOI 10.1093/nar/gkw1092
   Kasenda B, 2015, ANN ONCOL, V26, P1305, DOI 10.1093/annonc/mdv076
   Kawaguchi A, 2012, CLIN CANCER RES, V18, P5672, DOI 10.1158/1078-0432.CCR-12-0596
   Kim D, 2013, GENOME BIOL, V14, DOI 10.1186/gb-2013-14-4-r36
   Louis DN, 2016, ACTA NEUROPATHOL, V131, P803, DOI 10.1007/s00401-016-1545-1
   Mattaini KR, 2016, J CELL BIOL, V214, P248, DOI 10.1083/jcb.201604085
   Miyasato Y, 2018, J CLIN EXP HEMATOP, V58, P95, DOI 10.3960/jslrt.18001
   Mootha VK, 2003, NAT GENET, V34, P267, DOI 10.1038/ng1180
   Reni M, 1999, BRIT J CANCER, V79, P530, DOI 10.1038/sj.bjc.6690083
   Ricard D, 2012, LANCET, V379, P1984, DOI 10.1016/S0140-6736(11)61346-9
   Rubenstein JL, 2018, BLOOD ADV, V2, P1595, DOI 10.1182/bloodadvances.2017014845
   Rushworth D, 2015, J BIOL CHEM, V290, P22970, DOI 10.1074/jbc.C115.671123
   Subramanian A, 2005, P NATL ACAD SCI USA, V102, P15545, DOI 10.1073/pnas.0506580102
   Szklarczyk D, 2015, NUCLEIC ACIDS RES, V43, pD447, DOI 10.1093/nar/gku1003
   Takahashi Y, 2017, ONCOL LETT, V14, P264, DOI 10.3892/ol.2017.6122
   Takashima Y, 2019, PLOS ONE, V14
   Takashima Y, 2019, PLOS ONE, V14
   Takashima Y, 2020, CLIN CANCER RES, V26, P2754, DOI 10.1158/1078-0432.CCR-18-3851
   Takashima Y, 2020, PLOS ONE, V15, DOI 10.1371/journal.pone.0229577
   Takashima Y, 2019, CELLS-BASEL, V8, DOI 10.3390/cells8111312
   Takashima Y, 2019, BMC CANCER, V19, DOI 10.1186/s12885-019-6129-8
   Takashima Y, 2019, SCI REP-UK, V9, DOI 10.1038/s41598-019-46473-5
   Takashima Y, 2018, CANCER SCI, V109, P3543, DOI 10.1111/cas.13798
   Takashima Yasuo, 2018, Oncotarget, V9, P27471, DOI 10.18632/oncotarget.25463
   Takashima Yasuo, 2018, Oncotarget, V9, P19065, DOI 10.18632/oncotarget.24897
   Trapnell C, 2012, NAT PROTOC, V7, P562, DOI 10.1038/nprot.2012.016
   Walling J, 2006, INVEST NEW DRUG, V24, P37, DOI 10.1007/s10637-005-4541-1
   Yamanaka R., 2016, PRIMARY CENTRAL NERV, P175
   Yamanaka R, 2007, LEUKEMIA LYMPHOMA, V48, P1019, DOI 10.1080/10428190701248009
   Yamanaka R, 2009, MOL MED REP, V2, P879, DOI 10.3892/mmr_00000186
   Zhao RB, 2003, ONCOGENE, V22, P7431, DOI 10.1038/sj.onc.1206946
   Zorofchian S, 2018, FRONT ONCOL, V8, DOI 10.3389/fonc.2018.00382
NR 44
TC 9
Z9 9
U1 0
U2 8
PU NATURE PORTFOLIO
PI BERLIN
PA HEIDELBERGER PLATZ 3, BERLIN, 14197, GERMANY
SN 2045-2322
J9 SCI REP-UK
JI Sci Rep
PD MAY 21
PY 2020
VL 10
IS 1
AR 8435
DI 10.1038/s41598-020-65463-6
PG 11
WC Multidisciplinary Sciences
WE Science Citation Index Expanded (SCI-EXPANDED)
SC Science & Technology - Other Topics
GA NB3UQ
UT WOS:000560441900015
PM 32439996
OA gold, Green Published
DA 2024-06-03
ER

PT S
AU Dandachi, D
   Morón, F
AF Dandachi, Dima
   Moron, Fanny
BE Birbrair, A
TI Effects of HIV on the Tumor Microenvironment
SO TUMOR MICROENVIRONMENT: STATE OF THE SCIENCE
SE Advances in Experimental Medicine and Biology
LA English
DT Article; Book Chapter
DE Angiogenesis; Computed Tomography (CT); HIV-1; HIV-associated Burkitt
   lymphoma; HIV-associated DLBCL; HIV-associated Hodgkin's Lymphomas;
   HIV-related Kaposi sarcoma; Magnetic Resonance Imaging (MRI); Matrix
   protein p17; Oncogenes; Oncomodulatory viruses; Primary Central Nervous
   System Lymphoma (PCNSL); Tat protein; Tumor microenvironment;
   Tumorigenesis
ID ENDOTHELIAL GROWTH-FACTOR; B-CELL LYMPHOMA; TAT PROTEIN;
   KAPOSIS-SARCOMA; VIRUS; ANGIOGENESIS; ACTIVATION; EXPRESSION; INFECTION;
   PATHWAY
AB Oncomodulatory viruses can affect the tumor microenvironment (TME) by triggering inflammation, suppressing apoptosis, initiating angiogenesis, altering tumor metabolism, and stimulating tumor cell signaling pathways, leading to tumor growth, proliferation, and invasion. The higher incidence of malignancies among people with HIV (PWH), despite the widespread use of antiretroviral therapy (ART), suggests a more complex relation than HIV-associated immune deregulation. Viral cooperation can have synergistic effect on tumorigenesis. The most relevant oncogenes involved in viral cooperation include the HIV-1-related Tat and Vpu genes, EBV LMP-1 and EBNA-2 genes, and Kaposi's sarcoma herpesvirus (KSHV) KIE2, Rta, and LANA genes. The TME in HIV-related malignancies is highly angiogenic and characterized by high microvessel density compared to sporadic cases. Tat protein, found in patients with HIV infection regardless of their immune status, has been widely implicated in the increased angiogenesis and has been a target of interest for therapeutic strategies. Similarly, HIV-1 matrix protein p17 can be detected in the plasma and tissues of PWH, including those treated with ART. Studies have found that p17 can cause dysregulation of the biological activity of different immune cells, is involved in aberrant angiogenesis, and exhibits an IL8 chemokine activity, activating multiple intracellular signaling pathways, promoting angiogenic responses in endothelial cells, and forming capillary like structures. In addition, several studies have demonstrated difference in the cellular immune components within the TME in patients with or without HIV infection, as well as cases in pre- and post-ART era. In this chapter, we review the existing literature about the role tumor micro-environment plays in the pathogenesis of HIV-related malignancies. Understanding the functions of each component of the TME and determining how these cellular and noncellular components contribute to tumorigenesis will impact the advancement of interventions and treatment in clinical oncology among PWH.
C1 [Dandachi, Dima] Univ Missouri, Dept Med, Div Infect Dis, Columbia, MO USA.
   [Moron, Fanny] Baylor Coll Med, Dept Radiol, Houston, TX 77030 USA.
C3 University of Missouri System; University of Missouri Columbia; Baylor
   College of Medicine
RP Morón, F (corresponding author), Baylor Coll Med, Dept Radiol, Houston, TX 77030 USA.
EM dandachid@health.missouri.edu; fmoron@bcm.edu
RI Dandachi, Dima/AAY-8771-2020
CR Albini A, 1996, NAT MED, V2, P1371, DOI 10.1038/nm1296-1371
   Aoki Yoshiyasu, 2003, Current Drug Targets - Infectious Disorders, V3, P115, DOI 10.2174/1568005033481222
   Basta D, 2015, PATHOG DIS, V73, DOI 10.1093/femspd/ftv062
   Blaylock Russell L, 2019, Surg Neurol Int, V10, P160, DOI 10.25259/SNI_351_2019
   Bonnet F, 2004, CANCER-AM CANCER SOC, V101, P317, DOI 10.1002/cncr.20354
   Brandsma Dieta, 2018, Handb Clin Neurol, V152, P177, DOI 10.1016/B978-0-444-63849-6.00014-1
   Breen EC, 2011, CANCER EPIDEM BIOMAR, V20, P1303, DOI 10.1158/1055-9965.EPI-11-0037
   Caccuri F, 2012, P NATL ACAD SCI USA, V109, P14580, DOI 10.1073/pnas.1206605109
   Cannon M, 2000, SEMIN ONCOL, V27, P409
   Carbone A, 2017, INT J CANCER, V140, P1233, DOI 10.1002/ijc.30473
   Chen F, 2015, BMC MED, V13, DOI 10.1186/s12916-015-0278-7
   Chong I, 2019, CANCERS, V11, DOI 10.3390/cancers11101506
   Dandachi D, 2019, CANCER CAUSE CONTROL, V30, P477, DOI 10.1007/s10552-019-01144-8
   De Paoli P, 2015, SEMIN CANCER BIOL, V34, P70, DOI 10.1016/j.semcancer.2015.03.009
   Dezube BJ, 2000, SEMIN ONCOL, V27, P420
   Dolcetti R, 2016, BLOOD, V127, P1403, DOI 10.1182/blood-2015-11-681411
   Douglas JL, 2010, TRANSL BIOMED, V1
   Eble JA, 2019, CLIN EXP METASTAS, V36, P171, DOI 10.1007/s10585-019-09966-1
   ENSOLI B, 1994, NATURE, V371, P674, DOI 10.1038/371674a0
   Franceschi S, 2010, BRIT J CANCER, V103, P416, DOI 10.1038/sj.bjc.6605756
   Grulich AE, 2007, LANCET, V370, P59, DOI 10.1016/S0140-6736(07)61050-2
   Haldorsen IS, 2011, AM J NEURORADIOL, V32, P984, DOI 10.3174/ajnr.A2171
   Hanahan D, 2011, CELL, V144, P646, DOI 10.1016/j.cell.2011.02.013
   Hong GK, 2005, J VIROL, V79, P13984, DOI 10.1128/JVI.79.22.13984-13992.2005
   Huysentruyt LC, 2010, J LEUKOCYTE BIOL, V87, P627, DOI 10.1189/jlb.0809564
   Kondo S, 2006, CANCER RES, V66, P9870, DOI 10.1158/0008-5472.CAN-06-1679
   Lazzi S, 2002, HUM PATHOL, V33, P723, DOI 10.1053/hupa.2002.125372
   Liapis K, 2013, BLOOD, V122, P424, DOI 10.1182/blood-2013-03-488171
   Mazzuca P, 2017, J VIROL, V91, DOI 10.1128/JVI.00801-17
   Morales-Sánchez A, 2018, CANCERS, V10, DOI 10.3390/cancers10040098
   Morton LM, 2014, LEUKEMIA LYMPHOMA, V55, P551, DOI 10.3109/10428194.2013.813499
   Nyagol J, 2008, J Hematop, V1, P3, DOI 10.1007/s12308-008-0002-z
   Pai SI, 2018, ORAL ONCOL, V77, P92, DOI 10.1016/j.oraloncology.2017.12.014
   Pantanowitz L, 2015, SEMIN CANCER BIOL, V34, P52, DOI 10.1016/j.semcancer.2015.06.002
   Rice AP, 2017, CURR PHARM DESIGN, V23, P4098, DOI 10.2174/1381612823666170704130635
   Sall FB, 2019, J CELL PHYSIOL, V234, P15678, DOI 10.1002/jcp.28219
   Scheidegger P, 2001, BIOCHEM J, V353, P569, DOI 10.1042/0264-6021:3530569
   Soni N, 2019, AM J NEURORADIOL, V40, P928, DOI 10.3174/ajnr.A6075
   Taylor JG, 2015, BIOMARK MED, V9, P473, DOI 10.2217/bmm.15.13
   Wang MN, 2017, J CANCER, V8, P761, DOI 10.7150/jca.17648
   Waugh DJJ, 2008, CLIN CANCER RES, V14, P6735, DOI 10.1158/1078-0432.CCR-07-4843
   Witz IP, 2009, CANCER MICROENVIRON, V2, pS9, DOI 10.1007/s12307-009-0025-8
   Yanik EL, 2017, JAMA ONCOL, V3, P974, DOI 10.1001/jamaoncol.2017.0115
   Zur Hausen Harald, 2015, Semin Oncol, V42, P207, DOI 10.1053/j.seminoncol.2015.02.019
NR 44
TC 9
Z9 9
U1 1
U2 8
PU SPRINGER INTERNATIONAL PUBLISHING AG
PI CHAM
PA GEWERBESTRASSE 11, CHAM, CH-6330, SWITZERLAND
SN 0065-2598
EI 2214-8019
BN 978-3-030-44518-8; 978-3-030-44517-1
J9 ADV EXP MED BIOL
JI Adv.Exp.Med.Biol.
PY 2020
VL 1263
BP 45
EP 54
DI 10.1007/978-3-030-44518-8_4
D2 10.1007/978-3-030-44518-8
PG 10
WC Oncology; Medicine, Research & Experimental
WE Book Citation Index – Science (BKCI-S); Science Citation Index Expanded (SCI-EXPANDED)
SC Oncology; Research & Experimental Medicine
GA BP3HK
UT WOS:000546512900005
PM 32588322
DA 2024-06-03
ER

PT J
AU Faivre, G
   Butler, MJ
   Le, I
   Brenner, A
AF Faivre, Geraldine
   Butler, Matthew James
   Le, Isabelle
   Brenner, Andrew
TI Temozolomide as a Single Agent Maintenance Therapy in Elderly Patients
   With Primary CNS Lymphoma
SO CLINICAL LYMPHOMA MYELOMA & LEUKEMIA
LA English
DT Article
DE Consolidation; MTX; PCNSL; R-MPV; TMZ
ID NERVOUS-SYSTEM LYMPHOMA; METHOTREXATE; PROCARBAZINE; VINCRISTINE;
   CYTARABINE; CONSOLIDATION; CHEMOTHERAPY; RITUXIMAB
AB Optimal management of elderly patients with primary central nervous system lymphoma (PCNSL) after induction therapy is unclear. In our retrospective series of 10 patients treated with temozolomide after induction with R-MPV (rituximab, methotrexate, procarbazine and vincristine) we found a median progression-free survival of 57 months, and a median overall survival of 63 months, with moderate toxicity, which supports the idea that temozolomide might have activity for maintenance in elderly patients with PCNSL.
   Introduction: Optimal management of elderly patients with primary central nervous system lymphoma (PCNSL) after induction therapy is unclear. Whole-brain radiotherapy and autologous stem cell transplantation carry increased toxicity in patients older than 60 years of age, which might outweigh the benefits in this group. Temozolomide (TMZ) has established antineoplastic activity in the central nervous system in other disease states, with a favorable toxicity profile. Patients and Methods: We report efficacy and tolerability in a series of 10 patients treated off-label with TMZ maintenance after completion of R-MPV (rituximab, methotrexate, procarbazine and vincristine) treatment for or primary diagnosed PCNSL. Results: Median progression-free survival (PFS) was 57 months, 2-year PFS was 67%, and 5-year PFS was 33%. Median overall survival (OS) was 63 months, 2-year OS was 88%, and 5-year OS was 57%. TMZ was generally well tolerated, with the most common toxicity of Grade 3 or higher being thrombocytopenia in 3 patients (30%). Conclusion: These outcomes suggest that TMZ might have activity for maintenance in elderly patients with PCNSL, when more aggressive treatments are contraindicated.
C1 [Faivre, Geraldine] Univ Texas Hlth Sci Ctr San Antonio, Dept Neurol, San Antonio, TX 78229 USA.
   [Butler, Matthew James; Le, Isabelle; Brenner, Andrew] Univ Texas Hlth Sci Ctr San Antonio, Dept Med, Div Hematol & Oncol, San Antonio, TX 78229 USA.
C3 University of Texas System; University of Texas Health Science Center at
   San Antonio; University of Texas System; University of Texas Health
   Science Center at San Antonio
RP Brenner, A (corresponding author), Univ Texas Hlth San Antonio Canc Ctr, 7979 Wurzbach Rd,MC 8232, San Antonio, TX 78229 USA.
EM dr_brenner@yahoo.com
FU University of Texas Health Science Center at San Antonio Cancer Therapy
   and Research Center through the National Institutes of Health; National
   Cancer Institute P30 award [CA054174]
FX The study was supported by in part by the University of Texas Health
   Science Center at San Antonio Cancer Therapy and Research Center through
   the National Institutes of Health; National Cancer Institute P30 award
   CA054174.
CR Deangelis Lisa M, 2006, Hematology Am Soc Hematol Educ Program, P311, DOI 10.1182/asheducation-2006.1.311
   Fritsch K, 2017, LEUKEMIA, V31, P846, DOI 10.1038/leu.2016.334
   Houillier C, 2017, J NEURO-ONCOL, V133, P315, DOI 10.1007/s11060-017-2435-7
   Karmali R, 2017, BRIT J HAEMATOL, V177, P72, DOI 10.1111/bjh.14522
   Kasenda B, 2017, LEUKEMIA, V31, P2623, DOI 10.1038/leu.2017.170
   Morris PG, 2013, J CLIN ONCOL, V31, P3971, DOI 10.1200/JCO.2013.50.4910
   O'Neill BP, 2013, AM J HEMATOL, V88, P997, DOI 10.1002/ajh.23551
   Omuro A, 2015, LANCET HAEMATOL, V2, pE251, DOI 10.1016/S2352-3026(15)00074-5
   Omuro A, 2015, BLOOD, V125, P1403, DOI 10.1182/blood-2014-10-604561
   Omuro AMP, 2007, J NEURO-ONCOL, V85, P207, DOI 10.1007/s11060-007-9397-0
   Pulczynski EJ, 2015, HAEMATOLOGICA, V100, P534, DOI 10.3324/haematol.2014.108472
   Roth P, 2014, CURR OPIN NEUROL, V27, P697, DOI 10.1097/WCO.0000000000000145
   Schorb E, 2017, BONE MARROW TRANSPL, V52, P1113, DOI 10.1038/bmt.2017.23
NR 13
TC 9
Z9 9
U1 1
U2 5
PU CIG MEDIA GROUP, LP
PI DALLAS
PA 3500 MAPLE AVENUE, STE 750, DALLAS, TX 75219-3931 USA
SN 2152-2650
EI 2152-2669
J9 CL LYMPH MYELOM LEUK
JI Clin. Lymphoma Myeloma Leuk.
PD OCT
PY 2019
VL 19
IS 10
BP 665
EP 669
DI 10.1016/j.clml.2019.05.012
PG 5
WC Oncology; Hematology
WE Science Citation Index Expanded (SCI-EXPANDED)
SC Oncology; Hematology
GA JJ2KI
UT WOS:000493990400013
PM 31351990
DA 2024-06-03
ER

PT J
AU Mondello, P
   Mian, M
   Bertoni, F
AF Mondello, Patrizia
   Mian, Michael
   Bertoni, Francesco
TI Primary central nervous system lymphoma: Novel precision therapies
SO CRITICAL REVIEWS IN ONCOLOGY HEMATOLOGY
LA English
DT Review
DE PCNSL; Precision therapies; Ibrutinib; Lenalidomide; Nivolumab;
   Rituximab; CAR T-cell; Temsirolimus
ID PRIMARY CNS LYMPHOMA; B-CELL LYMPHOMA; WHOLE-BRAIN RADIOTHERAPY;
   INTERNATIONAL EXTRANODAL LYMPHOMA; HIGH-DOSE METHOTREXATE; T-CELLS;
   RECURRENT CNS; PHASE-II; LENALIDOMIDE; RITUXIMAB
AB Primary central nervous system lymphoma (PCNSL) is a rare and aggressive form of diffuse large B-cell lymphoma. The frontline treatment with high-dose methotrexate based immunochemotherapy is not curative for the majority of patients. Gene expression profiling and next-generation sequencing have recently provided plethora of data shedding light on pathogenic mechanisms sustain PCNSL and identifying potential vulnerable mechanisms to be explored therapeutically. Here, we review established molecular drivers of PCNSL and targeted drugs that may change the current therapeutic paradigm.
C1 [Mondello, Patrizia] Weill Cornell Med Coll, Dept Med, Div Hematol & Med Oncol, 413 East 69th St, New York, NY 10021 USA.
   [Mondello, Patrizia] Univ Messina, Dept Human Pathol, Via Consolare Valerie, I-98125 Messina, Italy.
   [Mian, Michael] Osped Bolzano, Dept Hematol, Via Lorenz Bohler 5, I-39100 Bolzano, Italy.
   [Mian, Michael] Osped Bolzano, CBMT, Via Lorenz Bohler 5, I-39100 Bolzano, Italy.
   [Bertoni, Francesco] Univ Svizzera Italiana, Oncol Res Inst, Via Vela 6, CH-6500 Bellinzona, Switzerland.
C3 Cornell University; Weill Cornell Medicine; University of Messina;
   Institute of Oncology Research (IOR); Universita della Svizzera Italiana
RP Mondello, P (corresponding author), Weill Cornell Med Coll, Dept Med, Div Hematol & Med Oncol, 413 East 69th St, New York, NY 10021 USA.
EM pam2068@med.cornell.edu
RI Mondello, Patrizia/AAD-6271-2020; Mondello, Patrizia/AAD-2126-2021;
   Bertoni, Francesco/G-6922-2014
OI Mondello, Patrizia/0000-0002-0355-3757; Bertoni,
   Francesco/0000-0001-5637-8983
CR Abramson JS, 2017, NEW ENGL J MED, V377, P783, DOI 10.1056/NEJMc1704610
   Altman JK, 2008, CURR OPIN HEMATOL, V15, P88, DOI 10.1097/MOH.0b013e3282f3deaa
   Batchelor TT, 2011, NEUROLOGY, V76, P929, DOI 10.1212/WNL.0b013e31820f2d94
   Batlevi CL, 2016, NAT REV CLIN ONCOL, V13, P25, DOI 10.1038/nrclinonc.2015.187
   Benkovic V, 2009, ARH HIG RADA TOKSIKO, V60, P129, DOI 10.2478/10004-1254-60-2009-1908
   Braggio E, 2015, CLIN CANCER RES, V21, P3986, DOI 10.1158/1078-0432.CCR-14-2116
   Bromberg JEC, 2019, LANCET ONCOL, V20, P216, DOI 10.1016/S1470-2045(18)30747-2
   Camilleri-Broët S, 2006, BLOOD, V107, P190, DOI 10.1182/blood-2005-03-1024
   Chapuy B, 2018, NAT MED, V24, P679, DOI 10.1038/s41591-018-0016-8
   Chapuy B, 2016, BLOOD, V127, P869, DOI 10.1182/blood-2015-10-673236
   Choquet S, 2016, BLOOD, V128, DOI 10.1182/blood.V128.22.784.784
   Citterio G, 2017, CRIT REV ONCOL HEMAT, V113, P97, DOI 10.1016/j.critrevonc.2017.03.019
   Coiffier B, 2002, NEW ENGL J MED, V346, P235, DOI 10.1056/NEJMoa011795
   Correa DD, 2004, NEUROLOGY, V62, P548, DOI 10.1212/01.WNL.0000109673.75316.D8
   Courtney KD, 2010, J CLIN ONCOL, V28, P1075, DOI 10.1200/JCO.2009.25.3641
   Ferreri AJM, 2017, LANCET HAEMATOL, V4, pE510, DOI 10.1016/S2352-3026(17)30174-6
   Ferreri AJM, 2016, LANCET HAEMATOL, V3, pE217, DOI 10.1016/S2352-3026(16)00036-3
   Ferreri AJM, 2009, LANCET, V374, P1512, DOI 10.1016/S0140-6736(09)61416-1
   Fiedler K, 2011, BLOOD, V117, P1329, DOI 10.1182/blood-2010-04-281170
   Fischer L, 2011, NEURO-ONCOLOGY, V13, P1090, DOI 10.1093/neuonc/nor107
   Fritsch K, 2011, ANN ONCOL, V22, P2080, DOI 10.1093/annonc/mdq712
   Ghesquieres H, 2019, ANN ONCOL, V30, P621, DOI 10.1093/annonc/mdz032
   Giannini C, 2014, J NEUROPATH EXP NEUR, V73, P478, DOI 10.1097/NEN.0000000000000076
   Grommes C, 2017, CANCER DISCOV, V7, P1018, DOI 10.1158/2159-8290.CD-17-0613
   Grommes C, 2017, CANCER CELL, V31, P731, DOI 10.1016/j.ccell.2017.05.004
   Grupp SA, 2013, NEW ENGL J MED, V368, P1509, DOI 10.1056/NEJMoa1215134
   Habermann TM, 2009, BRIT J HAEMATOL, V145, P344, DOI 10.1111/j.1365-2141.2009.07626.x
   Han CH, 2017, CANCER-AM CANCER SOC, V123, P4314, DOI 10.1002/cncr.30965
   Hernandez-Ilizaliturri FJ, 2005, CLIN CANCER RES, V11, P5984, DOI 10.1158/1078-0432.CCR-05-0577
   Hernandez-Ilizaliturri FJ, 2011, CANCER-AM CANCER SOC, V117, P5058, DOI 10.1002/cncr.26135
   Hiemcke-Jiwa LS, 2018, CRIT REV ONCOL HEMAT, V127, P56, DOI 10.1016/j.critrevonc.2018.05.010
   Holdhoff M, 2014, NEUROLOGY, V83, P235, DOI 10.1212/WNL.0000000000000593
   Houillier C, 2014, J CLIN ONCOL, V32, DOI 10.1200/jco.2014.32.15_suppl.2079
   Kadoch C, 2014, CLIN CANCER RES, V20, P1029, DOI 10.1158/1078-0432.CCR-13-0474
   Kersten MJ, 2014, BLOOD CANCER J, V4, DOI 10.1038/bcj.2014.87
   Vu K, 2019, BRIT J HAEMATOL, V186, P180, DOI 10.1111/bjh.15787
   Knittel G, 2016, BLOOD, V127, P2732, DOI [10.1182/blood-2015-11684183, 10.1182/blood-2015-11-684183]
   Kochenderfer JN, 2015, J CLIN ONCOL, V33, P540, DOI 10.1200/JCO.2014.56.2025
   Korfel A, 2016, J CLIN ONCOL, V34, P1757, DOI 10.1200/JCO.2015.64.9897
   Krönke J, 2014, SCIENCE, V343, P301, DOI 10.1126/science.1244851
   Lionakis MS, 2017, CANCER CELL, V31, P833, DOI 10.1016/j.ccell.2017.04.012
   Lopez-Girona A, 2012, LEUKEMIA, V26, P2326, DOI 10.1038/leu.2012.119
   Lu G, 2014, SCIENCE, V343, P305, DOI 10.1126/science.1244917
   Molaie DM, 2018, J CLIN ONCOL, V36, DOI 10.1200/JCO.2018.36.15_suppl.e14036
   Mondello P, 2016, ONCOLOGIST, V21, P1107, DOI 10.1634/theoncologist.2016-0103
   Montesinos-Rongen M, 2010, ACTA NEUROPATHOL, V120, P529, DOI 10.1007/s00401-010-0709-7
   Morris PG, 2013, J CLIN ONCOL, V31, P3971, DOI 10.1200/JCO.2013.50.4910
   Nayak L, 2017, BLOOD, V129, P3071, DOI 10.1182/blood-2017-01-764209
   Ochs HD, 1996, MEDICINE, V75, P287, DOI 10.1097/00005792-199611000-00001
   Ostrom QT, 2015, NEURO-ONCOLOGY, V16, P1, DOI [10.1093/neuonc/nou327, 10.1093/neuonc/nox158, 10.1093/neuonc/nou223, 10.1093/neuonc/nov189]
   Pardoll DM, 2012, NAT REV CANCER, V12, P252, DOI 10.1038/nrc3239
   Reni M, 1997, ANN ONCOL, V8, P227, DOI 10.1023/A:1008201717089
   Rubenstein JL, 2007, J CLIN ONCOL, V25, P1350, DOI 10.1200/JCO.2006.09.7311
   Rubenstein JL, 2018, BLOOD ADV, V2, P1595, DOI 10.1182/bloodadvances.2017014845
   Rubenstein JL, 2013, J CLIN ONCOL, V31, P3061, DOI 10.1200/JCO.2012.46.9957
   Rubenstein JL, 2013, BLOOD, V121, P4740, DOI 10.1182/blood-2013-01-476333
   Rubenstein JL, 2013, BLOOD, V121, P745, DOI 10.1182/blood-2012-07-440974
   Rubenstein JL, 2006, BLOOD, V107, P3716, DOI 10.1182/blood-2005-03-0897
   Schmitz R, 2018, NEW ENGL J MED, V378, P1396, DOI 10.1056/NEJMoa1801445
   Shah GD, 2007, J CLIN ONCOL, V25, P4730, DOI 10.1200/JCO.2007.12.5062
   Smith SM, 2010, J CLIN ONCOL, V28, P4740, DOI 10.1200/JCO.2010.29.2813
   Swerdlow S. H., 2019, WHO CLASSIFICATION T
   Thieblemont Catherine, 2012, Adv Hematol, V2012, P861060, DOI 10.1155/2012/861060
   Turtle CJ, 2016, SCI TRANSL MED, V8, DOI 10.1126/scitranslmed.aaf8621
   Wieduwilt MJ, 2012, CLIN CANCER RES, V18, P1146, DOI 10.1158/1078-0432.CCR-11-0625
   Wiernik PH, 2008, J CLIN ONCOL, V26, P4952, DOI 10.1200/JCO.2007.15.3429
   Wilson WH, 2015, NAT MED, V21, P922, DOI 10.1038/nm.3884
   Wu L, 2008, CLIN CANCER RES, V14, P4650, DOI 10.1158/1078-0432.CCR-07-4405
   Yang YB, 2012, CANCER CELL, V21, P723, DOI 10.1016/j.ccr.2012.05.024
   Zhang LH, 2013, BRIT J HAEMATOL, V160, P487, DOI 10.1111/bjh.12172
NR 70
TC 9
Z9 11
U1 0
U2 17
PU ELSEVIER SCIENCE INC
PI NEW YORK
PA STE 800, 230 PARK AVE, NEW YORK, NY 10169 USA
SN 1040-8428
EI 1879-0461
J9 CRIT REV ONCOL HEMAT
JI Crit. Rev. Oncol./Hematol.
PD SEP
PY 2019
VL 141
BP 139
EP 145
DI 10.1016/j.critrevonc.2019.06.009
PG 7
WC Oncology; Hematology
WE Science Citation Index Expanded (SCI-EXPANDED)
SC Oncology; Hematology
GA IN5KD
UT WOS:000478713400013
PM 31295667
DA 2024-06-03
ER

PT J
AU Vogt, J
   Wagener, R
   Montesinos-Rongen, M
   Ammerpohl, O
   Paulus, W
   Deckert, M
   Siebert, R
AF Vogt, Julia
   Wagener, Rabea
   Montesinos-Rongen, Manuel
   Ammerpohl, Ole
   Paulus, Werner
   Deckert, Martina
   Siebert, Reiner
TI Array-based profiling of the lymphoma cell DNA methylome does not
   unequivocally distinguish primary lymphomas of the central nervous
   system from non-CNS diffuse large B-cell lymphomas
SO GENES CHROMOSOMES & CANCER
LA English
DT Article
DE diffuse large B-cell lymphoma; epigenetics; methylation; primary central
   nervous system lymphoma
ID METHYLATION; EXPRESSION; ABERRATIONS; TESTIS
AB Primary lymphomas of the central nervous system (PCNSL) are diffuse large B-cell lymphomas (DLBCLs) confined to the central nervous system (CNS). We here performed array-based DNA methylation analyses of 26 PCNSL and 78 DLBCL and validated our findings in an independent dataset. We identified 2847 CpGs differentially methylated between PCNSL and non-CNS-DLBCL. Neither a supervised analysis using these CpGs nor application of 3 CpG classifiers selected for class separation unambiguously separated PCNSL from non-CNS-DLBCL. Remarkably, 6/78 non-CNS-DLBCL consistently segregated with PCNSL, which displayed molecular features typical for PCNSL. Our findings suggest that a subset of non-CNS-DLBCL exists which molecularly resembles PCNSL.
C1 [Vogt, Julia; Wagener, Rabea; Ammerpohl, Ole; Siebert, Reiner] Ulm Univ, Inst Human Genet, Albert Einstein Allee 11, D-89081 Ulm, Germany.
   [Vogt, Julia; Wagener, Rabea; Ammerpohl, Ole; Siebert, Reiner] Ulm Univ, Med Ctr, Albert Einstein Allee 11, D-89081 Ulm, Germany.
   [Wagener, Rabea; Ammerpohl, Ole; Siebert, Reiner] Christian Albrechts Univ Kiel, Inst Human Genet, Campus Kiel, Kiel, Germany.
   [Wagener, Rabea; Ammerpohl, Ole; Siebert, Reiner] Univ Hosp Schleswig Holstein, Campus Kiel, Kiel, Germany.
   [Montesinos-Rongen, Manuel; Deckert, Martina] Univ Hosp Cologne, Inst Neuropathol, Cologne, Germany.
   [Paulus, Werner] Univ Hosp Munster, Inst Neuropathol, Munster, Germany.
C3 Ulm University; Ulm University; University of Kiel; University of Kiel;
   Schleswig Holstein University Hospital; University of Cologne;
   University of Munster
RP Siebert, R (corresponding author), Ulm Univ, Inst Human Genet, Albert Einstein Allee 11, D-89081 Ulm, Germany.; Siebert, R (corresponding author), Ulm Univ, Med Ctr, Albert Einstein Allee 11, D-89081 Ulm, Germany.
EM reiner.siebert@uni-ulm.de
RI Siebert, Reiner/A-8049-2010
OI Montesinos-Rongen, Manuel/0000-0003-4724-5526; Vogt,
   Julia/0000-0001-9190-3931
FU German Ministry for Education and Science (BMBF) [01KU1505G,
   01KU1002A-J]; Deutsche Krebshilfe [70112053]; Kinderkrebsinitiative
   Buchholz/Holm-Seppensen
FX German Ministry for Education and Science (BMBF), Grant/Award Numbers:
   ICGC DE-mining (01KU1505G) and ICGC MMML-Seq (01KU1002A-J);
   Kinderkrebsinitiative Buchholz/Holm-Seppensen; Deutsche Krebshilfe,
   Grant/Award Number: 70112053
CR Chapuy B, 2016, BLOOD, V127, P869, DOI 10.1182/blood-2015-10-673236
   Deckert M, 2014, ACTA NEUROPATHOL, V127, P175, DOI 10.1007/s00401-013-1202-x
   Ferry, 2016, WHO HISTOLOGICAL CLA, P271
   Gilbert J, 2015, EPIGENOME ANAL POSTM
   Jaffe AE, 2016, NAT NEUROSCI, V19, P40, DOI 10.1038/nn.4181
   Jordanova ES, 2003, INT J CANCER, V103, P393, DOI 10.1002/ijc.10824
   Jordanova ES, 2002, GENE CHROMOSOME CANC, V35, P38, DOI 10.1002/gcc.10093
   Kretzmer H, 2015, NAT GENET, V47, P1316, DOI 10.1038/ng.3413
   Kulis M, 2015, NAT GENET, V47, P746, DOI 10.1038/ng.3291
   Kurscheid S, 2015, GENOME BIOL, V16, DOI 10.1186/s13059-015-0583-7
   Montesinos-Rongen M, 2008, LEUKEMIA, V22, P400, DOI 10.1038/sj.leu.2405019
   Montesinos-Rongen M, 2012, ACTA NEUROPATHOL, V124, P905, DOI 10.1007/s00401-012-1064-7
   Montesinos-Rongen M, 2011, ACTA NEUROPATHOL, V122, P791, DOI 10.1007/s00401-011-0891-2
   Montesinos-Rongen M, 2009, BLOOD, V113, P7, DOI 10.1182/blood-2008-04-149005
   Mur P, 2013, ACTA NEUROPATHOL, V126, P277, DOI 10.1007/s00401-013-1130-9
   Nakamura T, 2017, ACTA NEUROPATHOL, V133, P321, DOI 10.1007/s00401-016-1664-8
   Oakes CC, 2016, NAT GENET, V48, P253, DOI 10.1038/ng.3488
   Richter J, 2009, BMC CANCER, V9, DOI 10.1186/1471-2407-9-455
   Schmitz R, 2018, NEW ENGL J MED, V378, P1396, DOI 10.1056/NEJMoa1801445
   Schwindt H, 2009, LEUKEMIA, V23, P1875, DOI 10.1038/leu.2009.120
   Vater I, 2015, LEUKEMIA, V29, P677, DOI 10.1038/leu.2014.264
   Wockner LF, 2014, TRANSL PSYCHIAT, V4, DOI 10.1038/tp.2013.111
NR 22
TC 9
Z9 9
U1 0
U2 6
PU WILEY
PI HOBOKEN
PA 111 RIVER ST, HOBOKEN 07030-5774, NJ USA
SN 1045-2257
EI 1098-2264
J9 GENE CHROMOSOME CANC
JI Gene Chromosomes Cancer
PD JAN
PY 2019
VL 58
IS 1
BP 66
EP 69
DI 10.1002/gcc.22687
PG 4
WC Oncology; Genetics & Heredity
WE Science Citation Index Expanded (SCI-EXPANDED)
SC Oncology; Genetics & Heredity
GA HE5ZK
UT WOS:000453476700008
PM 30284345
DA 2024-06-03
ER

PT J
AU Lin, FH
   Zhang, XH
   Zhang, J
   He, ZQ
   Duan, H
   Ke, C
   Sai, K
   Jiang, XB
   AL-Nahari, F
   Xi, SY
   Mou, YG
AF Lin, Fu-hua
   Zhang, Xiang-heng
   Zhang, Ji
   He, Zhen-qiang
   Duan, Hao
   Ke, Chao
   Sai, Ke
   Jiang, Xiao-bing
   AL-Nahari, Fuad
   Xi, Shao-yan
   Mou, Yong-gao
TI Fluorescein sodium-guided biopsy or resection in primary central nervous
   system lymphomas with contrast-enhancing lesion in MRI
SO JOURNAL OF NEURO-ONCOLOGY
LA English
DT Article
DE Primary central nervous system lymphoma; Fluorescein sodium; Biopsy;
   Corticosteroid pretreatment
ID PRIMARY CNS LYMPHOMA; HIGH-GRADE GLIOMAS; STEREOTACTIC BIOPSY;
   5-AMINOLEVULINIC ACID; DIAGNOSIS; BRAIN; SURGERY; METASTASES;
   EXPERIENCE; SURVIVAL
AB BackgroundSurgical procedures are critical in making a conclusive histopathological diagnosis of primary central nervous system lymphoma (PCNSL), which typically presents contrast-enhancing lesions in magnetic resonance imaging (MRI). The fluorescein sodium-guided technique could enhance tumor visibility. We reported a series of patients with PCNSL underwent fluorescein sodium-guided surgical procedures.Patients and methods12 patients clinically considered brain tumors underwent fluorescein sodium-guided surgery in Sun Yat-sen University Cancer Center from March 2016 to July 2017. The age of 4 female and 8 male patients ranges from 39 to 62years. In 4 patients, corticosteroid had been prescribed before surgery due to intracranial hypertension. After injection of low dose of sodium fluorescein (3-5mg/kg), the lesions with strong fluorescence staining were identified as the target area for biopsy or resection.ResultsBased on the targeted tissues with bright and homogenous fluorescence staining, all 12 patients were conclusively diagnosed as Bcell non-Hodgkin's lymphoma (diffuse large cell). The specificity of the specimens sent for frozen section was 86.4% (19/22). No fluorescein sodium associated side effects were observed.ConclusionFluorescein sodium guided surgery is an effective and safe tool in biopsy or tumor resection in patients suspicious for PCNSL with preoperative MRI presented contrast-enhanced homogenous lesions. Such technique might still be considered in those patients who have been pretreated with corticosteroid.
C1 [Lin, Fu-hua; Zhang, Xiang-heng; Zhang, Ji; He, Zhen-qiang; Duan, Hao; Ke, Chao; Sai, Ke; Jiang, Xiao-bing; AL-Nahari, Fuad; Mou, Yong-gao] Sun Yat Sen Univ, Ctr Canc, State Key Lab Oncol South China, Dept Neurosurg,Collaborat Innovat,Ctr Canc Med, 651 Dong Feng East Rd, Guangzhou 510060, Guangdong, Peoples R China.
   [Xi, Shao-yan] Sun Yat Sen Univ, Ctr Canc, State Key Lab Oncol South China, Dept Pathol,Collaborat Innovat,Ctr Canc Med, 651 Dong Feng East Rd, Guangzhou 510060, Guangdong, Peoples R China.
C3 State Key Lab Oncology South China; Sun Yat Sen University; Sun Yat Sen
   University; State Key Lab Oncology South China
RP Mou, YG (corresponding author), Sun Yat Sen Univ, Ctr Canc, State Key Lab Oncol South China, Dept Neurosurg,Collaborat Innovat,Ctr Canc Med, 651 Dong Feng East Rd, Guangzhou 510060, Guangdong, Peoples R China.
EM mouyg@sysucc.org.cn
RI duan, hao/AAB-7599-2022
FU Science and Technology Planning Project of Guangdong Province, China
   [2013B090500095, 2014A020212576, 2015B010125003]; Science and Technology
   Program of Guangzhou, China [201704020133]
FX This work was funded by Science and Technology Planning Project of
   Guangdong Province, China [Grant Number 2013B090500095], [grant number
   2014A020212576], [Grant Number 2015B010125003], also by Science and
   Technology Program of Guangzhou, China [Grant Number 201704020133]. The
   funders had no role in study design, data collection and analysis,
   decision to publish, or preparation of the manuscript.
CR Acerbi F., 2017, CLIN CANC RES
   Baraniskin A, 2012, BRIT J HAEMATOL, V156, P421, DOI 10.1111/j.1365-2141.2011.08928.x
   Bellinzona M, 2005, EJSO, V31, P100, DOI 10.1016/j.ejso.2004.10.002
   Bierman PJ, 2014, ONCOLOGY-NY, V28, P632
   Brück W, 2013, PATHOLOGE, V34, P186, DOI 10.1007/s00292-013-1742-9
   Cloney MB, 2017, J NEURO-ONCOL, V132, P189, DOI 10.1007/s11060-016-2358-8
   Diaz RJ, 2015, J NEUROSURG, V122, P1360, DOI 10.3171/2015.2.JNS132507
   Ewelt C, 2015, J PHOTOCH PHOTOBIO B, V148, P302, DOI 10.1016/j.jphotobiol.2015.05.002
   Hadjipanayis CG, 2015, NEUROSURGERY, V77, P663, DOI 10.1227/NEU.0000000000000929
   Haldorsen IS, 2005, ACTA ONCOL, V44, P728, DOI 10.1080/02841860500256272
   Hoang-Xuan K, 2015, LANCET ONCOL, V16, pE322, DOI 10.1016/S1470-2045(15)00076-5
   Jackson RJ, 2001, NEURO-ONCOLOGY, V3, P193, DOI 10.1093/neuonc/3.3.193
   Kamp MA, 2012, ACTA NEUROCHIR, V154, P223, DOI 10.1007/s00701-011-1200-5
   O'Neill BP, 2013, AM J HEMATOL, V88, P997, DOI 10.1002/ajh.23551
   Okuda T, 2008, NEUROL SURG TOKYO, V36, P1001
   Önder E, 2015, INT J CLIN EXP PATHO, V8, P7798
   Ostrom QT, 2017, NEURO-ONCOLOGY, V19, pV1, DOI 10.1093/neuonc/nox158
   Rey-Dios R, 2014, ACTA NEUROCHIR, V156, P1071, DOI 10.1007/s00701-014-2097-6
   Rubenstein JL, 2013, J CLIN ONCOL, V31, P3061, DOI 10.1200/JCO.2012.46.9957
   Sawin PD, 1998, SURG NEUROL, V49, P640, DOI 10.1016/S0090-3019(97)00435-7
   Schebesch KM, 2015, CLIN NEUROL NEUROSUR, V139, P125, DOI 10.1016/j.clineuro.2015.09.015
   Schebesch KM, 2015, ACTA NEUROCHIR, V157, P899, DOI 10.1007/s00701-015-2395-7
   Shiels MS, 2016, BRIT J HAEMATOL, V174, P417, DOI 10.1111/bjh.14073
   Thiel E, 2010, LANCET ONCOL, V11, P1036, DOI 10.1016/S1470-2045(10)70229-1
   Vaquero J, 2000, SURG NEUROL, V53, P432, DOI 10.1016/S0090-3019(00)00213-5
   Villano JL, 2011, BRIT J CANCER, V105, P1414, DOI 10.1038/bjc.2011.357
   Weller M, 2012, NEURO-ONCOLOGY, V14, P1481, DOI 10.1093/neuonc/nos159
   Zhang J, 2017, WORLD J SURG ONCOL, V15, P9, DOI 10.1186/s12957-017-1108-5
NR 28
TC 9
Z9 9
U1 0
U2 7
PU SPRINGER
PI NEW YORK
PA 233 SPRING ST, NEW YORK, NY 10013 USA
SN 0167-594X
EI 1573-7373
J9 J NEURO-ONCOL
JI J. Neuro-Oncol.
PD SEP
PY 2018
VL 139
IS 3
BP 757
EP 765
DI 10.1007/s11060-018-2924-3
PG 9
WC Oncology; Clinical Neurology
WE Science Citation Index Expanded (SCI-EXPANDED)
SC Oncology; Neurosciences & Neurology
GA GS7DO
UT WOS:000443861200026
PM 30117022
DA 2024-06-03
ER

PT J
AU Su, L
   Ding, ML
   Chen, LL
   Li, C
   Lao, MX
AF Su, Lei
   Ding, Meilin
   Chen, Lili
   Li, Chen
   Lao, Minxi
TI Primary central nervous system lymphoma in a patient with systemic lupus
   erythematosus mimicking high-grade glioma A case report and review of
   literature
SO MEDICINE
LA English
DT Review
DE immunosuppressant; lymphoma; magnetic resonance imaging; surgery;
   systemic lupus erythematosus
ID PRIMARY CNS LYMPHOMA; METHOTREXATE TREATMENT; MYCOPHENOLATE-MOFETIL;
   RHEUMATOID-ARTHRITIS; DISEASE; ASSOCIATION; CANCER; COHORT
AB Rationale: Primary central nervous system lymphoma (PCNSL) is a rare disease. Studies of PCNSL in patients with rheumatic diseases are lacking. Neither clinical symptoms nor radiographic manifestation is specific to PCNSL. Therefore, it could be misdiagnosed with other diseases such as brain tumors. Chemotherapy is the primary treatment for PCNSL, while the role of surgery remains controversial.
   Patient concerns: We reported a 39-year-old woman with systemic lupus erythematosus (SLE) developed PCNSL after 15-year treatment with multiple immunosuppressants.
   Diagnoses: Cranial magnetic resonance imaging (MRI) showed multi-focal lesions with ring-like enhancement post-contrast in the right hemisphere, which mimicked glioma radiographically. Owing to the severe symptoms of intracranial hypertension, gross tumor resection was performed. Pathological exam showed perivascular infiltration of atypical lymphoid cells with CD20 and Epstein-Barr virus (EBV) -encoded RNA (EREB) positive. The patient was diagnosed with diffuse large B-cell lymphoma (DLBCL).
   Interventions: The patient received six cycles of chemotherapy and autologous stem cell transplantation (ASCT) subsequently.
   Outcomes: The patient remained complete remission until this article was written.
   Lessons: PCNSL in immunocompromised hosts may present heterogeneous contrast enhancement, which should be differentiated from other diseases especially high-grade glioma.
C1 [Su, Lei; Ding, Meilin; Li, Chen; Lao, Minxi] Sun Yat Sen Univ, Affiliated Hosp 1, Dept Geriatr, Guangzhou, Guangdong, Peoples R China.
   [Chen, Lili] Sun Yat Sen Univ, Affiliated Hosp 1, Dept Pathol, Guangzhou, Guangdong, Peoples R China.
   [Lao, Minxi] Sun Yat Sen Univ, Affiliated Hosp 1, Dept Rheumatol, Guangzhou, Guangdong, Peoples R China.
C3 Sun Yat Sen University; Sun Yat Sen University; Sun Yat Sen University
RP Lao, MX (corresponding author), Sun Yat Sen Univ, Affiliated Hosp 1, Dept Rheumatol, Dept Geriatr, 58 Zhongshan Rd 2, Guangzhou 510080, Guangdong, Peoples R China.
EM laomx3@mail.sysu.edu.cn
RI Chen, Lili/HDO-4932-2022; Su, Lei/U-6875-2019; Li, Guo/JNR-1700-2023
OI Chen, Lili/0000-0003-3844-4320; su, Lei/0000-0002-5569-1991
FU National Natural Science Foundation of China [81601403]
FX This project was supported by grants from the National Natural Science
   Foundation of China (No. 81601403).
CR Balci MA, 2017, LUPUS, V26, P1224, DOI 10.1177/0961203317691370
   Bernatsky S, 2008, ANN RHEUM DIS, V67, P74, DOI 10.1136/ard.2006.069039
   Bernatsky S, 2013, J AUTOIMMUN, V42, P130, DOI 10.1016/j.jaut.2012.12.009
   Crane GM, 2015, ONCOTARGET, V6, P33849, DOI 10.18632/oncotarget.5292
   Fukushima M, 2013, BRIT J NEUROSURG, V27, P824, DOI 10.3109/02688697.2013.798857
   Georgescu L, 1997, SEMIN ARTHRITIS RHEU, V26, P794, DOI 10.1016/S0049-0172(97)80023-6
   Hoang-Xuan K, 2015, LANCET ONCOL, V16, pE322, DOI 10.1016/S1470-2045(15)00076-5
   Malikova H, 2016, CANCER IMAGING, V16, DOI 10.1186/s40644-016-0098-9
   Podolsky DK, 2006, NEW ENGL J MED, V354, P1178, DOI 10.1056/NEJMcpc059035
   Vernino S, 2005, NEUROLOGY, V65, P639, DOI 10.1212/01.wnl.0000173031.56429.04
   Villano JL, 2011, BRIT J CANCER, V105, P1414, DOI 10.1038/bjc.2011.357
   Wang HL, 2018, CLIN RHEUMATOL, V37, P81, DOI 10.1007/s10067-017-3676-8
   Weller M, 2012, NEURO-ONCOLOGY, V14, P1481, DOI 10.1093/neuonc/nos159
NR 13
TC 9
Z9 9
U1 0
U2 5
PU LIPPINCOTT WILLIAMS & WILKINS
PI PHILADELPHIA
PA TWO COMMERCE SQ, 2001 MARKET ST, PHILADELPHIA, PA 19103 USA
SN 0025-7974
EI 1536-5964
J9 MEDICINE
JI Medicine (Baltimore)
PD JUN
PY 2018
VL 97
IS 23
AR e11072
DI 10.1097/MD.0000000000011072
PG 4
WC Medicine, General & Internal
WE Science Citation Index Expanded (SCI-EXPANDED)
SC General & Internal Medicine
GA GN9RC
UT WOS:000439543200066
PM 29879076
OA Green Published, gold
DA 2024-06-03
ER

PT J
AU Brett, FM
   Chen, D
   Loftus, T
   Langan, Y
   Looby, S
   Hutchinson, S
AF Brett, F. M.
   Chen, D.
   Loftus, T.
   Langan, Y.
   Looby, S.
   Hutchinson, S.
TI Intravascular large B-cell lymphoma presenting clinically as rapidly
   progressive dementia
SO IRISH JOURNAL OF MEDICAL SCIENCE
LA English
DT Review
DE IVLBCL-intravascular large B-cell lymphoma; PCNSL-primary CNS lymphoma;
   sCJD-sporadic CJD
ID CREUTZFELDT-JAKOB-DISEASE; DIAGNOSIS; ALGORITHM; CJD
AB In patients presenting with rapidly progressive dementia, prion disease may enter the differential diagnosis. The commonest malignancies masquerading as prion disease are primary CNS lymphoma and intravascular large B-cell lymphoma, both rare and difficult to diagnose without brain biopsy.
   This 82-year-old lady with a past history of hypertension, presented with rapidly progressive cognitive impairment and ataxia. The possibility of sCJD was raised. Brain biopsy was carried out. Western blot for prion protein was negative. Brain biopsy showed intravascular large B-cell lymphoma. She died shortly afterwards.
   The clinical presentation of intravascular large B-cell lymphoma is diverse. Patients may present as in this case with dementia, seizures, and myoclonus leading to a clinical diagnosis of sCJD. The diagnosis here was made at biopsy but is made at autopsy in over 50% of cases.
C1 [Brett, F. M.; Chen, D.; Loftus, T.; Looby, S.] RCSI, Dept Clin Neurol Sci, Dublin 9, Ireland.
   [Brett, F. M.] Beaumont Hosp, Dept Clin Neurol Sci, Dublin, Ireland.
   [Langan, Y.; Hutchinson, S.] St James Hosp, Dept Neurol, Dublin, Ireland.
C3 Royal College of Surgeons - Ireland; Trinity College Dublin
RP Brett, FM (corresponding author), RCSI, Dept Clin Neurol Sci, Dublin 9, Ireland.; Brett, FM (corresponding author), Beaumont Hosp, Dept Clin Neurol Sci, Dublin, Ireland.
EM francescabrett@rcsi.ie
RI Hutchinson, Siobhan/AAQ-5820-2021; Hutchinson, Siobhan/AAQ-5814-2021
OI Hutchinson, Siobhan/0000-0002-6624-4142; langan,
   yvonne/0000-0001-7711-2199; Brett, Francesca/0000-0002-7453-4027
CR Baehring JM, 2005, J NEUROL NEUROSUR PS, V76, P540, DOI 10.1136/jnnp.2003.033662
   Beristain X, 2002, ARCH NEUROL-CHICAGO, V59, P439, DOI 10.1001/archneur.59.3.439
   Bucelli Robert C, 2013, Mo Med, V110, P422
   Chitravas N, 2011, ANN NEUROL, V70, P437, DOI 10.1002/ana.22454
   Chohan G, 2010, J NEUROL NEUROSUR PS, V81, P1243, DOI 10.1136/jnnp.2009.197962
   Choi WWL, 2009, CLIN CANCER RES, V15, P5494, DOI 10.1158/1078-0432.CCR-09-0113
   Cryan J, 2011, BRAIN PATHOL, V21, P611, DOI 10.1111/j.1750-3639.2011.00522.x
   Fonkem E, 2014, CANCER MED-US, V3, P1010, DOI 10.1002/cam4.269
   Loftus T, 2017, CLIN NEUROPATHOL, V36, P188, DOI 10.5414/NP301016
   Menon MP, 2015, AM J SURG PATHOL, V39, P1719, DOI 10.1097/PAS.0000000000000503
   Murray K, 2011, POSTGRAD MED J, V87, P369, DOI 10.1136/pgmj.2010.235721rep
   Peden AH, 2012, J GEN VIROL, V93, P438, DOI 10.1099/vir.0.033365-0
   Ponzoni M, 2000, HUM PATHOL, V31, P220, DOI 10.1016/S0046-8177(00)80223-3
   Ponzoni M, 2007, J CLIN ONCOL, V25, P3168, DOI 10.1200/JCO.2006.08.2313
   Schott JM, 2010, ACTA NEUROPATHOL, V120, P327, DOI 10.1007/s00401-010-0721-y
   Vitali P, 2011, NEUROLOGY, V76, P1711, DOI 10.1212/WNL.0b013e31821a4439
   WHO, 1998, GLOBAL SURVEILLANCE
   Wieser HG, 2006, CLIN NEUROPHYSIOL, V117, P935, DOI 10.1016/j.clinph.2005.12.007
   Zerr I, 2009, BRAIN, V132, P2659, DOI 10.1093/brain/awp191
NR 19
TC 9
Z9 9
U1 0
U2 3
PU SPRINGER LONDON LTD
PI LONDON
PA 236 GRAYS INN RD, 6TH FLOOR, LONDON WC1X 8HL, ENGLAND
SN 0021-1265
EI 1863-4362
J9 IRISH J MED SCI
JI Irish J. Med. Sci.
PD MAY
PY 2018
VL 187
IS 2
BP 319
EP 322
DI 10.1007/s11845-017-1653-5
PG 4
WC Medicine, General & Internal
WE Science Citation Index Expanded (SCI-EXPANDED)
SC General & Internal Medicine
GA GE6HA
UT WOS:000431325400009
PM 28726030
DA 2024-06-03
ER

PT J
AU Löw, S
   Batchelor, TT
AF Loew, Sarah
   Batchelor, Tracy T.
TI Primary Central Nervous System Lymphoma
SO SEMINARS IN NEUROLOGY
LA English
DT Article
DE primary central nervous system lymphoma; whole-brain radiation therapy;
   autologous stem cell transplantation; methotrexate; rituximab
ID PRIMARY CNS LYMPHOMA; HIGH-DOSE METHOTREXATE; WHOLE-BRAIN RADIOTHERAPY;
   RECURRENT PRIMARY CNS; INTERNATIONAL EXTRANODAL LYMPHOMA; INTENSIVE
   CHEMOTHERAPY; DIAGNOSTIC-ACCURACY; ELDERLY-PATIENTS; RITUXIMAB;
   MONOTHERAPY
AB Primary central nervous system lymphoma (PCNSL) is an extranodal non-Hodgkin lymphoma limited to the brain, spinal cord, leptomeninges, and eyes. The majority of patients are immunocompetent, with a median age of 65 years at diagnosis. Historically, whole-brain radiation therapy (WBRT) was the first and sole treatment for PCNSL. Today, due to the recognized neurotoxicity of WBRT, this modality is usually avoided in the treatment. Most chemotherapy regimens are based on high-dose methotrexate plus the anti-CD20 monoclonal antibody rituximab, leading to high response rates, but 5-year survival is still poor at approximately 30% compared with other extranodal lymphomas. New treatment strategies including high-dose chemotherapy/autologous stem cell transplantation, targeted therapies focusing on, for example, genetic alterations in B cells or mammalian target of rapamycin signaling, and immunotherapy with inhibitors of the programmed cell death 1 receptor are only a few options to improve the armamentarium against PCNSL.
C1 [Loew, Sarah] Heidelberg Univ Hosp, Neurol Clin, Neuenheimer Feld 400, D-69120 Heidelberg, Germany.
   [Loew, Sarah] Heidelberg Univ Hosp, Natl Ctr Tumor Dis, Neuenheimer Feld 400, D-69120 Heidelberg, Germany.
   [Batchelor, Tracy T.] Massachusetts Gen Hosp, Ctr Canc, Dept Neurol & Radiat Oncol, Div Hematol Oncol, Boston, MA USA.
   [Batchelor, Tracy T.] Harvard Med Sch, Boston, MA USA.
C3 Ruprecht Karls University Heidelberg; Helmholtz Association; German
   Cancer Research Center (DKFZ); Ruprecht Karls University Heidelberg;
   Harvard University; Massachusetts General Hospital; Harvard University;
   Harvard Medical School
RP Löw, S (corresponding author), Heidelberg Univ Hosp, Neurol Clin, Neuenheimer Feld 400, D-69120 Heidelberg, Germany.; Löw, S (corresponding author), Heidelberg Univ Hosp, Natl Ctr Tumor Dis, Neuenheimer Feld 400, D-69120 Heidelberg, Germany.
EM sarah.loew@med.uni-heidelberg.de
CR Abrey LE, 2006, J CLIN ONCOL, V24, P5711, DOI 10.1200/JCO.2006.08.2941
   Abrey LE, 2005, J CLIN ONCOL, V23, P5034, DOI 10.1200/JCO.2005.13.524
   Batchelor T, 2003, J CLIN ONCOL, V21, P1044, DOI 10.1200/JCO.2003.03.036
   Batchelor TT, 2011, NEUROLOGY, V76, P929, DOI 10.1212/WNL.0b013e31820f2d94
   Batchelor TT., 2013, LYMPHOMA LEUKEMIA NE
   Bellinzona M, 2005, EJSO, V31, P100, DOI 10.1016/j.ejso.2004.10.002
   Binnahil M, 2016, CAN J NEUROL SCI, V43, P721, DOI 10.1017/cjn.2016.255
   Braggio E, 2015, CLIN CANCER RES, V21, P3986, DOI 10.1158/1078-0432.CCR-14-2116
   Bromberg JEC, 2007, NEUROLOGY, V68, P1674, DOI 10.1212/01.wnl.0000261909.28915.83
   Chamoun K, 2017, NEUROLOGY, V88, P101, DOI 10.1212/WNL.0000000000003420
   Chan CC, 2011, ONCOLOGIST, V16, P1589, DOI 10.1634/theoncologist.2011-0210
   Chapuy B, 2016, BLOOD, V127, P869, DOI 10.1182/blood-2015-10-673236
   Correa DD, 2007, ANN ONCOL, V18, P1145, DOI 10.1093/annonc/mdl464
   DeAngelis LM, 2002, J CLIN ONCOL, V20, P4643, DOI 10.1200/JCO.2002.11.013
   del Rio MS, 2012, J NEURO-ONCOL, V106, P143, DOI 10.1007/s11060-011-0649-7
   Doolittle ND, 2013, NEUROLOGY, V81, P84, DOI 10.1212/WNL.0b013e318297eeba
   Dunleavy K, 2015, HEMATOL ONCOL S1, V33, P174
   Ferreri AJM, 2003, J CLIN ONCOL, V21, P266, DOI 10.1200/JCO.2003.09.139
   Ferreri AJM, 2004, BRIT J CANCER, V90, P353, DOI 10.1038/sj.bjc.6601472
   Ferreri AJM, 2016, LANCET HAEMATOL, V3, pE217, DOI 10.1016/S2352-3026(16)00036-3
   Ferreri AJM, 2009, LANCET, V374, P1512, DOI 10.1016/S0140-6736(09)61416-1
   Fischer L, 2006, HAEMATOLOGICA, V91, P429
   Fritsch K, 2017, LEUKEMIA, V31, P846, DOI 10.1038/leu.2016.334
   Ghesquieres H, 2016, 58 ANN M AM SOC HEM
   Glantz MJ, 1998, J CLIN ONCOL, V16, P1561, DOI 10.1200/JCO.1998.16.4.1561
   Grommes C, 2017, J CLIN ONCOL, V35, DOI 10.1200/JCO.2017.35.15_suppl.7515
   Haldorsen IS, 2011, AM J NEURORADIOL, V32, P984, DOI 10.3174/ajnr.A2171
   Han S, 2016, CLIN TRANSL ONCOL, V18, P138, DOI 10.1007/s12094-015-1345-4
   Herrlinger U, 2017, J CANCER RES CLIN, V143, P1815, DOI 10.1007/s00432-017-2423-5
   Holdhoff M, 2014, NEUROLOGY, V83, P235, DOI 10.1212/WNL.0000000000000593
   Hottinger AF, 2007, NEUROLOGY, V69, P1178, DOI 10.1212/01.wnl.0000276986.19602.c1
   Houillier C, 2015, NEUROLOGY, V84, P325, DOI 10.1212/WNL.0000000000001158
   Illerhaus G, 2012, AM SOC HEM ANN M 201, V2012, P120
   Jang JE, 2016, EUR J CANCER, V57, P127, DOI 10.1016/j.ejca.2016.01.016
   Kasenda B, 2015, ANN ONCOL, V26, P1305, DOI 10.1093/annonc/mdv076
   Kasenda B, 2011, BIOL BLOOD MARROW TR, V17, P281, DOI 10.1016/j.bbmt.2010.11.011
   Khan RB, 2002, J NEURO-ONCOL, V58, P175, DOI 10.1023/A:1016077907952
   Korfel A, 2016, J CLIN ONCOL, V34, P1757, DOI 10.1200/JCO.2015.64.9897
   Lai R, 2004, NEUROLOGY, V62, P451, DOI 10.1212/01.WNL.0000106941.51340.A2
   Langner-Lemercier S, 2016, NEURO-ONCOLOGY, V18, P1297, DOI 10.1093/neuonc/now033
   Lionakis MS, 2017, CANCER CELL, V31, P833, DOI 10.1016/j.ccell.2017.04.012
   Mathew BS, 2006, CANCER-AM CANCER SOC, V106, P383, DOI 10.1002/cncr.21583
   Monje ML, 2007, ANN NEUROL, V62, P515, DOI 10.1002/ana.21214
   Morris PG, 2013, J CLIN ONCOL, V31, P3971, DOI 10.1200/JCO.2013.50.4910
   Nayak L, 2017, BLOOD, V129, P3071, DOI 10.1182/blood-2017-01-764209
   NELSON DF, 1992, INT J RADIAT ONCOL, V23, P9, DOI 10.1016/0360-3016(92)90538-S
   Nguyen PL, 2005, J CLIN ONCOL, V23, P1507, DOI 10.1200/JCO.2005.01.161
   Omuro A, 2015, LANCET HAEMATOL, V2, pE251, DOI 10.1016/S2352-3026(15)00074-5
   Ostrom QT, 2015, NEURO-ONCOLOGY, V16, P1, DOI [10.1093/neuonc/nou327, 10.1093/neuonc/nox158, 10.1093/neuonc/nou223, 10.1093/neuonc/nov189]
   Plotkin SR, 2004, CLIN CANCER RES, V10, P5643, DOI 10.1158/1078-0432.CCR-04-0159
   Poortmans PMP, 2003, J CLIN ONCOL, V21, P4483, DOI 10.1200/JCO.2003.03.108
   Qian LR, 2016, ONCOTARGET, V7, P25783, DOI 10.18632/oncotarget.8370
   Raizer JJ, 2012, CANCER-AM CANCER SOC, V118, P3743, DOI 10.1002/cncr.26709
   Rubenstein JL, 2013, J CLIN ONCOL, V31, P3061, DOI 10.1200/JCO.2012.46.9957
   Rubenstein JL, 2015, HEMATOL ONCOL ICML A, V33, P175
   Soussain C, 2008, J CLIN ONCOL, V26, P2512, DOI 10.1200/JCO.2007.13.5533
   Strowd Roy E 3rd, 2015, CNS Oncol, V4, P131, DOI 10.2217/cns.15.3
   Sun Y, 2017, ONCOTARGETS THER, V10, P2595, DOI 10.2147/OTT.S134684
   Swerdlow S.H., 2008, WHO classification of tumours of haematopoietic and lymphoid tissues, V2
   Thiel E, 2010, LANCET ONCOL, V11, P1036, DOI 10.1016/S1470-2045(10)70229-1
   Wang N, 2015, NEUROLOGY, V84, P3
   Wilson WH, 2015, NAT MED, V21, P922, DOI 10.1038/nm.3884
   Zacharia TT, 2008, J NEUROIMAGING, V18, P411, DOI 10.1111/j.1552-6569.2007.00231.x
   Zhao HT, 2015, MED ONCOL, V32, DOI 10.1007/s12032-014-0351-7
   Zhu JJ, 2009, NEURO-ONCOLOGY, V11, P211, DOI 10.1215/15228517-2008-067
NR 65
TC 9
Z9 11
U1 0
U2 4
PU THIEME MEDICAL PUBL INC
PI NEW YORK
PA 333 SEVENTH AVE, NEW YORK, NY 10001 USA
SN 0271-8235
EI 1098-9021
J9 SEMIN NEUROL
JI Semin. Neurol.
PD FEB
PY 2018
VL 38
IS 1
BP 86
EP 94
DI 10.1055/s-0038-1627470
PG 9
WC Clinical Neurology
WE Science Citation Index Expanded (SCI-EXPANDED)
SC Neurosciences & Neurology
GA FZ9IQ
UT WOS:000427924400012
PM 29548055
DA 2024-06-03
ER

PT J
AU Citterio, G
   Calimeri, T
   Ferreri, AJM
AF Citterio, Giovanni
   Calimeri, Teresa
   Ferreri, Andres J. M.
TI Challenges and prospects in the diagnosis and treatment of primary
   central nervous system lymphoma
SO EXPERT REVIEW OF NEUROTHERAPEUTICS
LA English
DT Review
DE Primary central nervous system lymphoma; high dose methotrexate;
   chemotherapy; radiotherapy; rituximab; autologous stem cell transplant;
   intra-ocular lymphoma; diffuse large B-cell lymphoma
ID PRIMARY CNS LYMPHOMA; HIGH-DOSE CHEMOTHERAPY; WHOLE-BRAIN RADIOTHERAPY;
   RECURRENT PRIMARY CNS; STEM-CELL TRANSPLANTATION; INTERNATIONAL
   EXTRANODAL LYMPHOMA; MULTICENTER PHASE-II; PRIMARY VITREORETINAL
   LYMPHOMA; PRIMARY INTRAOCULAR LYMPHOMA; PRIMARY CEREBRAL LYMPHOMAS
AB Introduction: Primary central nervous system lymphoma (PCNSL) retains peculiar biological and clinical characteristics and a worse prognosis with respect to other comparable lymphomas. The need for high doses of chemotherapy to achieve valid drug concentrations in cerebral tissues and/or radiotherapy results in severe treatment-related toxicities, mainly neurologic, which are frequently as disabling as the disease itself.
   Areas covered: Several emerging combined therapies are addressed that focus on treating PCNSL. The prognosis has improved in the last years but several questions remain unanswered and the research of more effective therapies goes on. Information and data were obtained from direct authors' experience and a PubMed search of recent peer-reviewed original articles, review articles, and clinical guidelines.
   Expert commentary: The substantial progress observed in PCNSL has to be ascribed to a carefully combination of standard chemotherapeutic drugs. High-dose methotrexate-based polychemotherapy followed by mainteinance therapy offers one of the best chances to control the disease. Major issues that deserve many efforts by researchers are the definition of optimal consolidation treatment and a shared management of specific conditions such as elderly population and intra-ocular localization.
C1 [Citterio, Giovanni] IRCCS San Raffaele Sci Inst, Dept Oncol, Milan, Italy.
   [Calimeri, Teresa; Ferreri, Andres J. M.] IRCCS San Raffaele Sci Inst, Unit Lymphoid Malignancies, Dept Oncohematol, Via Olgettina 60, I-20132 Milan, Italy.
C3 Vita-Salute San Raffaele University; IRCCS Ospedale San Raffaele;
   Vita-Salute San Raffaele University; IRCCS Ospedale San Raffaele
RP Ferreri, AJM (corresponding author), IRCCS San Raffaele Sci Inst, Unit Lymphoid Malignancies, Dept Oncohematol, Via Olgettina 60, I-20132 Milan, Italy.
EM ferreri.andres@hsr.it
OI Calimeri, Teresa/0000-0003-0833-4761
CR Abrey LE, 2006, J CLIN ONCOL, V24, P5711, DOI 10.1200/JCO.2006.08.2941
   Abrey LE, 2003, J CLIN ONCOL, V21, P4151, DOI 10.1200/JCO.2003.05.024
   Alimohamed N, 2012, LEUKEMIA LYMPHOMA, V53, P862, DOI 10.3109/10428194.2011.633250
   Angelov L, 2009, J CLIN ONCOL, V27, P3503, DOI 10.1200/JCO.2008.19.3789
   Baraniskin A, 2011, BLOOD, V117, P3140, DOI 10.1182/blood-2010-09-308684
   Bataille B, 2000, J NEUROSURG, V92, P261, DOI 10.3171/jns.2000.92.2.0261
   Batchelor T, 2006, J CLIN ONCOL, V24, P1281, DOI 10.1200/JCO.2005.04.8819
   Batchelor T, 2003, J CLIN ONCOL, V21, P1044, DOI 10.1200/JCO.2003.03.036
   Batchelor TT, 2011, NEUROLOGY, V76, P929, DOI 10.1212/WNL.0b013e31820f2d94
   Bellinzona M, 2005, EJSO, V31, P100, DOI 10.1016/j.ejso.2004.10.002
   Berenbom A, 2007, EYE, V21, P1198, DOI 10.1038/sj.eye.6702437
   Bessell EM, 2004, INT J RADIAT ONCOL, V59, P501, DOI 10.1016/j.ijrobp.2003.11.001
   Bessell EM, 2002, J CLIN ONCOL, V20, P231, DOI 10.1200/JCO.20.1.231
   Bessell EM, 2001, INT J RADIAT ONCOL, V50, P457, DOI 10.1016/S0360-3016(01)01451-1
   Bessell EM, 2011, J NEURO-ONCOL, V104, P191, DOI 10.1007/s11060-010-0457-5
   Birnbaum T, 2012, J NEURO-ONCOL, V109, P285, DOI 10.1007/s11060-012-0891-7
   Blay JY, 1998, J CLIN ONCOL, V16, P864, DOI 10.1200/JCO.1998.16.3.864
   Bonzheim I, 2015, BLOOD, V126, P76, DOI 10.1182/blood-2015-01-620518
   Bühring U, 2001, NEUROLOGY, V57, P393, DOI 10.1212/WNL.57.3.393
   Cassoux N, 2007, INVEST OPHTH VIS SCI, V48, P3253, DOI 10.1167/iovs.06-0031
   Chamberlain MC, 2014, J NEURO-ONCOL, V118, P155, DOI 10.1007/s11060-014-1411-8
   Chamoun K, 2017, NEUROLOGY, V88, P101, DOI 10.1212/WNL.0000000000003420
   Chan CC, 2011, ONCOLOGIST, V16, P1589, DOI 10.1634/theoncologist.2011-0210
   Cho U, 2018, APPL IMMUNOHISTO M M, V26, P254, DOI 10.1097/PAI.0000000000000424
   Choi MK, 2013, INT J HEMATOL, V98, P346, DOI 10.1007/s12185-013-1403-z
   Choquet S, 2016, BLOOD, V128, DOI 10.1182/blood.V128.22.784.784
   Citterio G, 2013, EXPERT REV ANTICANC, V13, P1327, DOI 10.1586/14737140.2013.851007
   Colombat P, 2006, BONE MARROW TRANSPL, V38, P417, DOI 10.1038/sj.bmt.1705452
   Correa DD, 2007, ANN ONCOL, V18, P1145, DOI 10.1093/annonc/mdl464
   Correa DD, 2012, NEURO-ONCOLOGY, V14, P101, DOI 10.1093/neuonc/nor186
   Corry J, 1998, INT J RADIAT ONCOL, V41, P615, DOI 10.1016/S0360-3016(97)00571-3
   Cote GM, 2012, BIOL BLOOD MARROW TR, V18, P76, DOI 10.1016/j.bbmt.2011.07.006
   Das K, 2011, INDIAN J NUCL MED, V26, P171, DOI 10.4103/0972-3919.106698
   DeAngelis LM, 2002, J CLIN ONCOL, V20, P4643, DOI 10.1200/JCO.2002.11.013
   Deckert M, 2011, LEUKEMIA, V25, P1797, DOI 10.1038/leu.2011.169
   del Rio MS, 2012, J NEURO-ONCOL, V106, P143, DOI 10.1007/s11060-011-0649-7
   del Rio MS, 2011, J NEURO-ONCOL, V105, P409, DOI 10.1007/s11060-011-0608-3
   Doolittle ND, 2007, LEUKEMIA LYMPHOMA, V48, P1712, DOI 10.1080/10428190701493902
   Doolittle ND, 2013, NEUROLOGY, V81, P84, DOI 10.1212/WNL.0b013e318297eeba
   Doolittle ND, 2000, CANCER, V88, P637, DOI 10.1002/(SICI)1097-0142(20000201)88:3<637::AID-CNCR22>3.0.CO;2-Y
   Fend F, 2016, BRIT J HAEMATOL, V173, P680, DOI 10.1111/bjh.14025
   Ferreri AJM, 2003, J CLIN ONCOL, V21, P2407, DOI 10.1200/JCO.2003.01.135
   Ferreri AJM, 2002, ANN ONCOL, V13, P531, DOI 10.1093/annonc/mdf080
   Ferreri AJM, 2003, J CLIN ONCOL, V21, P266, DOI 10.1200/JCO.2003.09.139
   Ferreri AJM, 2002, NEUROLOGY, V58, P1513, DOI 10.1212/WNL.58.10.1513
   Ferreri AJM, 2017, LANCET HAEMATOL, V4, pE510, DOI 10.1016/S2352-3026(17)30174-6
   Ferreri AJM, 2016, LANCET HAEMATOL, V3, pE217, DOI 10.1016/S2352-3026(16)00036-3
   Ferreri AJM, 2016, BLOOD, V127, P1642, DOI 10.1182/blood-2015-10-636340
   Ferreri AJM, 2015, JAMA ONCOL, V1, P977, DOI 10.1001/jamaoncol.2015.1223
   Ferreri AJM, 2014, NEUROLOGY, V82, P1370, DOI 10.1212/WNL.0000000000000314
   Ferreri AJM, 2011, ONCOLOGIST, V16, P336, DOI 10.1634/theoncologist.2010-0361
   Ferreri AJM, 2009, LANCET, V374, P1512, DOI 10.1016/S0140-6736(09)61416-1
   Ferreri AJM, 2011, INT J RADIAT ONCOL, V80, P169, DOI 10.1016/j.ijrobp.2010.01.066
   Fischer L, 2006, ANN ONCOL, V17, P1141, DOI 10.1093/annonc/mdl070
   Fliessbach K, 2005, NEUROLOGY, V64, P1184, DOI 10.1212/01.WNL.0000156350.49336.E2
   Frenkel S, 2008, BRIT J OPHTHALMOL, V92, P383, DOI 10.1136/bjo.2007.127928
   Fritsch K, 2011, ANN ONCOL, V22, P2080, DOI 10.1093/annonc/mdq712
   Ghesquières H, 2010, ANN ONCOL, V21, P842, DOI 10.1093/annonc/mdp529
   GLASS J, 1994, J NEUROSURG, V81, P188, DOI 10.3171/jns.1994.81.2.0188
   Glass J, 2016, J CLIN ONCOL, V34, P1620, DOI 10.1200/JCO.2015.64.8634
   Gregory G, 2013, NEURO-ONCOLOGY, V15, P1068, DOI 10.1093/neuonc/not032
   Grimm SA, 2008, NEUROLOGY, V71, P1355, DOI 10.1212/01.wnl.0000327672.04729.8c
   Grimm SA, 2007, ANN ONCOL, V18, P1851, DOI 10.1093/annonc/mdm340
   Grommes C, 2017, CANCER DISCOV, V7, P1018, DOI 10.1158/2159-8290.CD-17-0613
   Hashida N, 2012, TRANSL VIS SCI TECHN, V1, DOI 10.1167/tvst.1.3.1
   Herrlinger U, 2000, NEUROLOGY, V54, P1707, DOI 10.1212/WNL.54.8.1707
   Hoang-Xuan K, 2003, J CLIN ONCOL, V21, P2726, DOI 10.1200/JCO.2003.11.036
   Holdhoff M, 2014, NEUROLOGY, V83, P235, DOI 10.1212/WNL.0000000000000593
   Hottinger AF, 2007, NEUROLOGY, V69, P1178, DOI 10.1212/01.wnl.0000276986.19602.c1
   Houillier C, 2015, NEUROLOGY, V84, P325, DOI 10.1212/WNL.0000000000001158
   Illerhaus G, 2009, ANN ONCOL, V20, P319, DOI 10.1093/annonc/mdn628
   Illerhaus G, 2006, J CLIN ONCOL, V24, P3865, DOI 10.1200/JCO.2006.06.2117
   Illerhaus G, 2016, LANCET HAEMATOL, V3, pE388, DOI 10.1016/S2352-3026(16)30050-3
   Iwamoto FM, 2007, CANCER, V110, P2528, DOI 10.1002/cncr.23077
   Jahnke K, 2005, ANN ONCOL, V16, P445, DOI 10.1093/annonc/mdi075
   Jahnke K, 2009, J NEURO-ONCOL, V93, P213, DOI 10.1007/s11060-008-9761-8
   Juergens A, 2010, ANN NEUROL, V67, P182, DOI 10.1002/ana.21824
   Kaley TJ, 2013, J CLIN ONCOL, V31
   Kasenda B, 2017, LEUKEMIA, V31, P2623, DOI 10.1038/leu.2017.170
   Kasenda B, 2015, ANN ONCOL, V26, P1305, DOI 10.1093/annonc/mdv076
   Kasenda B, 2011, BIOL BLOOD MARROW TR, V17, P281, DOI 10.1016/j.bbmt.2010.11.011
   Khan RB, 2002, J NEURO-ONCOL, V58, P175, DOI 10.1023/A:1016077907952
   Kickingereder P, 2014, AM J NEURORADIOL, V35, P1503, DOI 10.3174/ajnr.A3915
   Korfel A, 2012, ANN ONCOL, V23, P2374, DOI 10.1093/annonc/mdr627
   Korfel A, 2016, J CLIN ONCOL, V34, P1757, DOI 10.1200/JCO.2015.64.9897
   Kreher S, 2015, ANN HEMATOL, V94, P409, DOI 10.1007/s00277-014-2212-z
   Kurzwelly D, 2010, J NEURO-ONCOL, V97, P389, DOI 10.1007/s11060-009-0032-0
   Kvarta MD, 2016, BMC NEUROL, V16, DOI 10.1186/s12883-016-0596-1
   Laack NN, 2006, INT J RADIAT ONCOL, V65, P1429, DOI 10.1016/j.ijrobp.2006.03.061
   Lai R, 2004, NEUROLOGY, V62, P451, DOI 10.1212/01.WNL.0000106941.51340.A2
   Lim DH, 2015, ANTICANCER RES, V35, P3333
   Lu SS, 2014, AM J NEURORADIOL, V35, P270, DOI 10.3174/ajnr.A3677
   Mappa S, 2013, HEMATOL ONCOL, V31, P143, DOI 10.1002/hon.2037
   Maza S, 2009, NEURO-ONCOLOGY, V11, P423, DOI 10.1215/15228517-2008-108
   Mead GM, 2000, CANCER, V89, P1359, DOI 10.1002/1097-0142(20000915)89:6<1359::AID-CNCR21>3.0.CO;2-9
   Missotten T, 2013, OPHTHALMOLOGY, V120, P991, DOI 10.1016/j.ophtha.2012.11.007
   Morris PG, 2013, J CLIN ONCOL, V31, P3971, DOI 10.1200/JCO.2013.50.4910
   Muñiz C, 2014, BLOOD, V123, P1864, DOI 10.1182/blood-2013-11-537993
   Nayak L, 2017, BLOOD, V129, P3071, DOI 10.1182/blood-2017-01-764209
   Nayak L, 2013, LEUKEMIA LYMPHOMA, V54, P58, DOI 10.3109/10428194.2012.698736
   NELSON DF, 1992, INT J RADIAT ONCOL, V23, P9, DOI 10.1016/0360-3016(92)90538-S
   NEUWELT EA, 1991, J CLIN ONCOL, V9, P1580, DOI 10.1200/JCO.1991.9.9.1580
   Nguyen PL, 2005, J CLIN ONCOL, V23, P1507, DOI 10.1200/JCO.2005.01.161
   Omuro AMP, 2005, NEUROLOGY, V64, P69, DOI 10.1212/01.WNL.0000148641.98241.5E
   Omuro A, 2015, LANCET HAEMATOL, V2, pE251, DOI 10.1016/S2352-3026(15)00074-5
   Omuro A, 2015, BLOOD, V125, P1403, DOI 10.1182/blood-2014-10-604561
   Omuro AMP, 2007, J NEURO-ONCOL, V85, P207, DOI 10.1007/s11060-007-9397-0
   Pels H, 2003, J CLIN ONCOL, V21, P4489, DOI 10.1200/JCO.2003.04.056
   Pels H, 2009, J NEURO-ONCOL, V91, P299, DOI 10.1007/s11060-008-9712-4
   Pentsova E, 2014, J NEURO-ONCOL, V117, P161, DOI 10.1007/s11060-014-1370-0
   Porter AB, 2008, ANN NEUROL, V63, P662, DOI 10.1002/ana.21366
   Provencher S, 2011, HEMATOL ONCOL, V29, P10, DOI 10.1002/hon.944
   Pulczynski EJ, 2015, HAEMATOLOGICA, V100, P534, DOI 10.3324/haematol.2014.108472
   Raizer JJ, 2012, CANCER-AM CANCER SOC, V118, P3743, DOI 10.1002/cncr.26709
   Riemens A, 2015, JAMA OPHTHALMOL, V133, P191, DOI 10.1001/jamaophthalmol.2014.4755
   Roth P, 2012, NEUROLOGY, V79, P890, DOI 10.1212/WNL.0b013e318266fcb2
   Rubenstein JL, 2007, J CLIN ONCOL, V25, P1350, DOI 10.1200/JCO.2006.09.7311
   Rubenstein JL, 2013, J CLIN ONCOL, V31, P3061, DOI 10.1200/JCO.2012.46.9957
   Rubenstein JL, 2013, BLOOD, V121, P4740, DOI 10.1182/blood-2013-01-476333
   Rubenstein JL, 2013, BLOOD, V121, P745, DOI 10.1182/blood-2012-07-440974
   Schorb E, 2016, BMC CANCER, V16, DOI 10.1186/s12885-016-2311-4
   Schorb E, 2013, HAEMATOLOGICA, V98, P765, DOI 10.3324/haematol.2012.076075
   Schroers R, 2010, EUR J HAEMATOL, V85, P520, DOI 10.1111/j.1600-0609.2010.01516.x
   Schultz C, 1996, J CLIN ONCOL, V14, P556, DOI 10.1200/JCO.1996.14.2.556
   Shah GD, 2007, J CLIN ONCOL, V25, P4730, DOI 10.1200/JCO.2007.12.5062
   Shaw A, 2014, BRIT J NEUROSURG, V28, P214, DOI 10.3109/02688697.2013.817531
   SLEVIN ML, 1983, J CLIN ONCOL, V1, P546, DOI 10.1200/JCO.1983.1.9.546
   Smith JR, 2002, OPHTHALMOLOGY, V109, P1709, DOI 10.1016/S0161-6420(02)01125-9
   Soussain C, 2001, J CLIN ONCOL, V19, P742, DOI 10.1200/JCO.2001.19.3.742
   Soussain C, 2008, J CLIN ONCOL, V26, P2512, DOI 10.1200/JCO.2007.13.5533
   Soussain C, 2012, HAEMATOL-HEMATOL J, V97, P1751, DOI 10.3324/haematol.2011.060434
   Thiel E, 2010, LANCET ONCOL, V11, P1036, DOI 10.1016/S1470-2045(10)70229-1
   Toh CH, 2008, AM J NEURORADIOL, V29, P471, DOI 10.3174/ajnr.A0872
   Tyson RM, 2003, LEUKEMIA LYMPHOMA, V44, P627, DOI 10.1080/1042819021000055057
   Villano JL, 2011, BRIT J CANCER, V105, P1414, DOI 10.1038/bjc.2011.357
   Wassenberg MWM, 2001, J NEURO-ONCOL, V52, P73, DOI 10.1023/A:1010676807228
   Welch MR, 2015, LEUKEMIA LYMPHOMA, V56, P361, DOI 10.3109/10428194.2014.916800
   Welch MR, 2012, NEURO-ONCOLOGY, V14, P1304, DOI 10.1093/neuonc/nos207
   Weller M, 2012, NEURO-ONCOLOGY, V14, P1481, DOI 10.1093/neuonc/nos159
   Yamashita K, 2013, NEURORADIOLOGY, V55, P135, DOI 10.1007/s00234-012-1089-6
   Yoon DH, 2011, BONE MARROW TRANSPL, V46, P105, DOI 10.1038/bmt.2010.71
NR 141
TC 9
Z9 10
U1 0
U2 12
PU TAYLOR & FRANCIS LTD
PI ABINGDON
PA 2-4 PARK SQUARE, MILTON PARK, ABINGDON OR14 4RN, OXON, ENGLAND
SN 1473-7175
EI 1744-8360
J9 EXPERT REV NEUROTHER
JI Expert Rev. Neurother.
PY 2018
VL 18
IS 5
BP 379
EP 393
DI 10.1080/14737175.2018.1462700
PG 15
WC Clinical Neurology; Pharmacology & Pharmacy
WE Science Citation Index Expanded (SCI-EXPANDED)
SC Neurosciences & Neurology; Pharmacology & Pharmacy
GA GD9QM
UT WOS:000430847600005
PM 29633883
DA 2024-06-03
ER

PT J
AU Koh, HK
   Kim, IH
   Kim, TM
   Lim, DH
   Oh, D
   Cho, JH
   Kim, WC
   Kim, JH
   Chung, WK
   Jeong, BK
   Kang, KM
   Hong, S
   Suh, CO
   Kim, IA
AF Koh, Hyeon Kang
   Kim, Il Han
   Kim, Tae Min
   Lim, Do Hoon
   Oh, Dongryul
   Cho, Jae Ho
   Kim, Woo-Chul
   Kim, Jin Hee
   Chung, Woong-Ki
   Jeong, Bae-Kwon
   Kang, Ki Mun
   Hong, Semie
   Suh, Chang-Ok
   Kim, In Ah
TI Role of radiation therapy in primary central nervous system lymphoma
SO JOURNAL OF NEURO-ONCOLOGY
LA English
DT Article
DE Radiotherapy; Central nervous system; Lymphoma; Methotrexate
ID PRIMARY CNS LYMPHOMA; WHOLE-BRAIN RADIOTHERAPY; HIGH-DOSE CHEMOTHERAPY;
   METHOTREXATE-BASED CHEMOTHERAPY; STEM-CELL TRANSPLANTATION;
   COMBINED-MODALITY THERAPY; SINGLE-CENTER EXPERIENCE;
   NON-HODGKINS-LYMPHOMA; TO-TREAT ANALYSIS; TERM-FOLLOW-UP
AB We analyzed patterns of care and outcomes for patients with primary central nervous system lymphoma (PCNSL) in this multi-institutional retrospective study. Between January 2000 and December 2011, 220 patients with PCNSL received radiotherapy (RT). Among these patients, 26 patients received RT alone; 179 patients were treated with chemotherapy and radiotherapy; the rest of the patients (N = 15) initially underwent chemotherapy alone, then received RT as a salvage treatment. Most of the patients (N = 188) received methotrexate-based chemotherapy. The median follow up duration was 38 months (range 3-179 months). The median RT dose and whole brain RT (WBRT) dose were 45.0 Gy (range 20.0-59.4) and 30.6 Gy (range 18.0-45.0), respectively. Seventy-seven (35%) patients received WBRT alone, and 143 patients (65%) underwent WBRT plus boost RT. Total RT dose and WBRT dose decreased during the study period. The median survival was 64 months and actuarial 5-year overall survival was 51.4%. In multivariate analysis, age (P < 0.001), ECOG performance status (P = 0.036), deep structure involvement (P = 0.011) and treatment response (P = 0.001) were significant prognosticators. RT combined with chemotherapy is effective modality for treatment of PCNSL. The survival outcome improved in spite of total radiation dose and whole brain RT (WBRT) dose having been decreased over the study period, indicating that low-dose WBRT could be effective.
C1 [Koh, Hyeon Kang; Hong, Semie] Konkuk Univ, Med Ctr, Dept Radiat Oncol, 120-1 Neungdong Ro, Seoul 05030, South Korea.
   [Kim, Il Han] Seoul Natl Univ Hosp, Dept Radiat Oncol, 103 Daehak Ro, Seoul 03080, South Korea.
   [Kim, Tae Min] Seoul Natl Univ Hosp, Dept Internal Med, 103 Daehak Ro, Seoul 03080, South Korea.
   [Lim, Do Hoon; Oh, Dongryul] Samsung Med Ctr, Dept Radiat Oncol, 81 Irwon Ro, Seoul 06351, South Korea.
   [Cho, Jae Ho; Suh, Chang-Ok] Yonsei Canc Ctr, Dept Radiat Oncol, 50-1 Yonsei Ro, Seoul 03722, South Korea.
   [Kim, Woo-Chul] Inha Univ Hosp, Dept Radiat Oncol, 27 Inhang Ro, Incheon 22332, South Korea.
   [Kim, Jin Hee] Keimyung Univ, Dongsan Med Ctr, Dept Radiat Oncol, 56 Dalsung Ro, Daegu 41931, South Korea.
   [Chung, Woong-Ki] Chonnam Natl Univ Hosp, Dept Radiat Oncol, 322 Seoyang Ro, Hwasun Gun 58128, Chonnam, South Korea.
   [Jeong, Bae-Kwon; Kang, Ki Mun] Gyeongsang Natl Univ Hosp, Dept Radiat Oncol, 79 Gangnam Ro, Jinju Shi 52727, Gyeongnam, South Korea.
   [Kim, In Ah] Seoul Natl Univ, Bundang Hosp, Dept Radiat Oncol, 173 Gumi Ro, Seongnam Si 13620, Kyeonggido, South Korea.
C3 Konkuk University; Konkuk University Medical Center; Seoul National
   University (SNU); Seoul National University Hospital; Seoul National
   University (SNU); Seoul National University Hospital; Sungkyunkwan
   University (SKKU); Samsung Medical Center; Yonsei University; Yonsei
   University Health System; Inha University; Inha University Hospital;
   Keimyung University; Chonnam National University; Chonnam National
   University Hospital; Gyeongsang National University; Gyeongsang National
   University Hospital; Seoul National University (SNU)
RP Suh, CO (corresponding author), Yonsei Canc Ctr, Dept Radiat Oncol, 50-1 Yonsei Ro, Seoul 03722, South Korea.; Kim, IA (corresponding author), Seoul Natl Univ, Bundang Hosp, Dept Radiat Oncol, 173 Gumi Ro, Seongnam Si 13620, Kyeonggido, South Korea.
EM cosuh317@yuhs.ac; inah228@snu.ac.kr
RI Hong, Semie/W-3447-2019; Song, Jin/HHS-8731-2022; Kang,
   Kimun/AAA-3684-2022; Kwon, Jeong Bae/Q-3852-2019; CHO,
   JAEHO/JWO-2429-2024; Oh, Dongryul/ABB-2406-2020; Kim, In Ah/J-5426-2012
OI Kwon, Jeong Bae/0000-0001-8015-6061; Cho, Jaeho/0000-0001-9966-5157
FU Korean Ministry of Health and Welfare [0820010]
FX Work supported by Grants #0820010 from the Korean Ministry of Health and
   Welfare and to In Ah Kim.
CR Abrey LE, 2003, J CLIN ONCOL, V21, P4151, DOI 10.1200/JCO.2003.05.024
   Alimohamed N, 2012, LEUKEMIA LYMPHOMA, V53, P862, DOI 10.3109/10428194.2011.633250
   Ambady P, 2017, FLUIDS BARRIERS CNS, V14, DOI 10.1186/s12987-017-0064-3
   BLAY JY, 1995, BLOOD, V86, P2922
   Cheng G, 2003, BONE MARROW TRANSPL, V31, P679, DOI 10.1038/sj.bmt.1703917
   Correa DD, 2009, J NEURO-ONCOL, V91, P315, DOI 10.1007/s11060-008-9716-0
   DEANGELIS LM, 1992, J CLIN ONCOL, V10, P635, DOI 10.1200/JCO.1992.10.4.635
   DeAngelis LM, 2002, J CLIN ONCOL, V20, P4643, DOI 10.1200/JCO.2002.11.013
   Ferreri AJM, 2016, BLOOD, V127, P1642, DOI 10.1182/blood-2015-10-636340
   Ferreri AJM, 2011, INT J RADIAT ONCOL, V80, P169, DOI 10.1016/j.ijrobp.2010.01.066
   Fossard G, 2017, EUR J CANCER, V72, P12, DOI 10.1016/j.ejca.2016.10.036
   Gallop-Evans E, 2012, CLIN ONCOL-UK, V24, P329, DOI 10.1016/j.clon.2012.02.009
   Gavrilovic IT, 2006, J CLIN ONCOL, V24, P4570, DOI 10.1200/JCO.2006.06.6910
   Ghesquières H, 2010, ANN ONCOL, V21, P842, DOI 10.1093/annonc/mdp529
   Hoang-Xuan K, 2015, LANCET ONCOL, V16, pE322, DOI 10.1016/S1470-2045(15)00076-5
   Hoffman S, 2006, NEURO-ONCOLOGY, V8, P27, DOI 10.1215/S1522851705000323
   Illerhaus G, 2006, J CLIN ONCOL, V24, P3865, DOI 10.1200/JCO.2006.06.2117
   Jahnke K, 2006, J NEURO-ONCOL, V80, P159, DOI 10.1007/s11060-006-9165-6
   Jelicic J, 2016, BRIT J NEUROSURG, V30, P80, DOI 10.3109/02688697.2015.1071328
   Kasenda B, 2015, ANN ONCOL, V26, P608, DOI 10.1093/annonc/mdv002
   Kim BH, 2014, CANCER RES TREAT, V46, P261, DOI 10.4143/crt.2014.46.3.261
   Korfel A, 2015, NEUROLOGY, V84, P1242, DOI 10.1212/WNL.0000000000001395
   Langner-Lemercier S, 2016, NEURO-ONCOLOGY, V18, P1297, DOI 10.1093/neuonc/now033
   Morris PG, 2013, J CLIN ONCOL, V31, P3971, DOI 10.1200/JCO.2013.50.4910
   NELSON DF, 1992, INT J RADIAT ONCOL, V23, P9, DOI 10.1016/0360-3016(92)90538-S
   O'Brien PC, 2006, INT J RADIAT ONCOL, V64, P408, DOI 10.1016/j.ijrobp.2005.07.958
   Omuro AMP, 2005, NEUROLOGY, V64, P69, DOI 10.1212/01.WNL.0000148641.98241.5E
   Omuro A, 2015, BLOOD, V125, P1403, DOI 10.1182/blood-2014-10-604561
   Phillips EH, 2014, CURR HEMATOL MALIG R, V9, P243, DOI 10.1007/s11899-014-0217-2
   Poortmans PMP, 2003, J CLIN ONCOL, V21, P4483, DOI 10.1200/JCO.2003.03.108
   Provencher S, 2011, HEMATOL ONCOL, V29, P10, DOI 10.1002/hon.944
   Schultz CJ, 2010, INT J RADIAT ONCOL, V76, P666, DOI 10.1016/j.ijrobp.2009.10.011
   Shah GD, 2007, J CLIN ONCOL, V25, P4730, DOI 10.1200/JCO.2007.12.5062
   Shin SH, 2015, CANCER RES TREAT, V47, P569, DOI 10.4143/crt.2014.085
   Tabouret E, 2017, NEURO-ONCOLOGY, V19, P422, DOI 10.1093/neuonc/now238
   Villano JL, 2011, BRIT J CANCER, V105, P1414, DOI 10.1038/bjc.2011.357
   Weller M, 2012, NEURO-ONCOLOGY, V14, P1481, DOI 10.1093/neuonc/nos159
NR 37
TC 9
Z9 9
U1 0
U2 3
PU SPRINGER
PI NEW YORK
PA 233 SPRING ST, NEW YORK, NY 10013 USA
SN 0167-594X
EI 1573-7373
J9 J NEURO-ONCOL
JI J. Neuro-Oncol.
PD DEC
PY 2017
VL 135
IS 3
BP 629
EP 638
DI 10.1007/s11060-017-2616-4
PG 10
WC Oncology; Clinical Neurology
WE Science Citation Index Expanded (SCI-EXPANDED)
SC Oncology; Neurosciences & Neurology
GA FN6XO
UT WOS:000416160300024
PM 28939931
DA 2024-06-03
ER

PT J
AU Karmali, R
   Nabhan, C
   Petrich, AM
   Raizer, J
   Peace, D
   Lukas, R
   Gordon, LI
   Basu, S
   Chukkapalli, V
   Venugopal, P
AF Karmali, Reem
   Nabhan, Chadi
   Petrich, Adam M.
   Raizer, Jeffrey
   Peace, David
   Lukas, Rimas
   Gordon, Leo I.
   Basu, Sanjib
   Chukkapalli, Vineela
   Venugopal, Parameswaran
TI Impact of treatment variability on survival in immuno-competent and
   immuno-compromised patients with primary central nervous lymphoma
SO BRITISH JOURNAL OF HAEMATOLOGY
LA English
DT Article
DE chemotherapy; clinical research; central nervous system; epidemiology;
   extranodal lymphoma; non-Hodgkin lymphoma.
ID PRIMARY CNS LYMPHOMA; HIGH-DOSE METHOTREXATE; WHOLE-BRAIN RADIOTHERAPY;
   INTERNATIONAL EXTRANODAL LYMPHOMA; UNITED-STATES; FOLLOW-UP; SYSTEM;
   RITUXIMAB; CHEMOTHERAPY; THERAPY
AB Patients with primary central nervous system lymphoma (PCNSL) treated in the . real-world ' setting do not represent those treated on clinical trials and might not be treated similarly. We studied characteristics and variability in care for 113 newly diagnosed PCNSL patients treated at 5 institutions in the Chicago area between 2000 and 2012. In 111 patients, single modality therapy with a high dose methotrexate (HD-MTX) regimen +/- rituximab, was most commonly employed (n = 65), and 34 underwent radiotherapy (+/- systemic therapy). Fifty-eight of 108 patients received rituximab. Twenty-nine of 110 patients (26%) received intrathecal chemotherapy (ITC). Overall response rate was 80% (47% complete responses). With a median follow-up of 18.7 months, median overall survival (OS) was 65.2 months. In univariate analysis, HD-MTX (median OS 72. 7 vs. 2.7 months, P < 0.001) and rituximab (median not reached versus 28.4 months, P = 0.005) impacted OS favourably. This significance was sustained regardless of immune status and in multivariate analysis. Whole brain radiotherapy (WBRT) resulted in a trend for improved OS as compared with systemic therapy alone (P = 0.09), while ITC did not impact survival. Clinical practice has evolved to exclude WBRT and ITC while incorporating rituximab with clinical outcomes comparable in immunocompetent/compromised patients and similar to those achieved in recent clinical trials.
C1 [Karmali, Reem; Chukkapalli, Vineela; Venugopal, Parameswaran] Rush Univ, Div Hematol Oncol & Cell Therapy, Chicago, IL 60612 USA.
   [Nabhan, Chadi] Univ Chicago, Sect Hematol Oncol, Chicago, IL 60637 USA.
   [Petrich, Adam M.; Gordon, Leo I.] Northwestern Univ, Div Hematol Oncol, Evanston, IL USA.
   [Petrich, Adam M.] AbbVie, N Chicago, IL USA.
   [Raizer, Jeffrey] Northwestern Univ, Ken & Ruth Davee Dept Neurol, Evanston, IL USA.
   [Peace, David] Univ Illinois, Div Hematol Oncol, Chicago, IL USA.
   [Lukas, Rimas] Univ Chicago, Dept Neurol, Chicago, IL USA.
   [Basu, Sanjib] Rush Univ, Ctr Canc, Chicago, IL USA.
C3 Rush University; University of Chicago; Northwestern University; AbbVie;
   Northwestern University; University of Illinois System; University of
   Illinois Chicago; University of Illinois Chicago Hospital; University of
   Chicago; Rush University
RP Karmali, R (corresponding author), Rush Univ, Div Hematol Oncol & Cell Therapy, Chicago, IL 60612 USA.
EM reem.karmali@northwestern.edu
OI Karmali, Reem/0000-0003-0984-4376
CR Abrey LE, 2006, J CLIN ONCOL, V24, P5711, DOI 10.1200/JCO.2006.08.2941
   Abrey LE, 1998, J CLIN ONCOL, V16, P859, DOI 10.1200/JCO.1998.16.3.859
   Abrey LE, 2000, J CLIN ONCOL, V18, P3144, DOI 10.1200/JCO.2000.18.17.3144
   Alwan F, 2015, AIDS, V29, P903, DOI 10.1097/QAD.0000000000000623
   Barta SK, 2013, BLOOD, V122, P3251, DOI 10.1182/blood-2013-04-498964
   Batchelor T, 2006, J CLIN ONCOL, V24, P1281, DOI 10.1200/JCO.2005.04.8819
   Batchelor T, 2003, J CLIN ONCOL, V21, P1044, DOI 10.1200/JCO.2003.03.036
   Birnbaum T, 2012, J NEURO-ONCOL, V109, P285, DOI 10.1007/s11060-012-0891-7
   Correa DD, 2009, J NEURO-ONCOL, V91, P315, DOI 10.1007/s11060-008-9716-0
   Deangelis Lisa M, 2006, Hematology Am Soc Hematol Educ Program, P311, DOI 10.1182/asheducation-2006.1.311
   Dolecek TA, 2012, NEURO-ONCOLOGY, V14, pv1, DOI 10.1093/neuonc/nos218
   Ferreri AJM, 2003, J CLIN ONCOL, V21, P266, DOI 10.1200/JCO.2003.09.139
   Ferreri AJM, 2002, NEUROLOGY, V58, P1513, DOI 10.1212/WNL.58.10.1513
   Ferreri AJM, 2016, LANCET HAEMATOL, V3, pE217, DOI 10.1016/S2352-3026(16)00036-3
   Ferreri AJM, 2009, LANCET, V374, P1512, DOI 10.1016/S0140-6736(09)61416-1
   Fisher B, 2005, J NEURO-ONCOL, V74, P201, DOI 10.1007/s11060-004-6596-9
   Gavrilovic IT, 2006, J CLIN ONCOL, V24, P4570, DOI 10.1200/JCO.2006.06.6910
   Glass J, 2016, J CLIN ONCOL, V34, P1620, DOI 10.1200/JCO.2015.64.8634
   Gregory G, 2013, NEURO-ONCOLOGY, V15, P1068, DOI 10.1093/neuonc/not032
   Hans CP, 2004, BLOOD, V103, P275, DOI 10.1182/blood-2003-05-1545
   Holdhoff M, 2014, NEUROLOGY, V83, P235, DOI 10.1212/WNL.0000000000000593
   Kansara R, 2015, AM J HEMATOL, V90, P1149, DOI 10.1002/ajh.24204
   Khan RB, 2002, J NEURO-ONCOL, V58, P175, DOI 10.1023/A:1016077907952
   Korfel A, 2015, NEUROLOGY, V84, P1242, DOI 10.1212/WNL.0000000000001395
   Morris PG, 2013, J CLIN ONCOL, V31, P3971, DOI 10.1200/JCO.2013.50.4910
   NELSON DF, 1992, INT J RADIAT ONCOL, V23, P9, DOI 10.1016/0360-3016(92)90538-S
   Newell ME, 2004, CANCER-AM CANCER SOC, V100, P2627, DOI 10.1002/cncr.20300
   Omuro A, 2015, BLOOD, V125, P1403, DOI 10.1182/blood-2014-10-604561
   Ostrom QT, 2015, NEURO-ONCOLOGY, V16, P1, DOI [10.1093/neuonc/nou327, 10.1093/neuonc/nox158, 10.1093/neuonc/nou223, 10.1093/neuonc/nov189]
   Pels H, 2009, J NEURO-ONCOL, V91, P299, DOI 10.1007/s11060-008-9712-4
   Rubenstein J, 2008, LEUKEMIA LYMPHOMA, V49, P43, DOI 10.1080/10428190802311441
   Rubenstein JL, 2013, J CLIN ONCOL, V31, P3061, DOI 10.1200/JCO.2012.46.9957
   Thiel E, 2010, LANCET ONCOL, V11, P1036, DOI 10.1016/S1470-2045(10)70229-1
   Villano JL, 2011, BRIT J CANCER, V105, P1414, DOI 10.1038/bjc.2011.357
   Wolf T, 2014, INFECTION, V42, P445, DOI 10.1007/s15010-013-0579-8
NR 35
TC 9
Z9 9
U1 0
U2 1
PU WILEY
PI HOBOKEN
PA 111 RIVER ST, HOBOKEN 07030-5774, NJ USA
SN 0007-1048
EI 1365-2141
J9 BRIT J HAEMATOL
JI Br. J. Haematol.
PD APR
PY 2017
VL 177
IS 1
BP 72
EP 79
DI 10.1111/bjh.14522
PG 8
WC Hematology
WE Science Citation Index Expanded (SCI-EXPANDED)
SC Hematology
GA EQ5CH
UT WOS:000398098500009
PM 28211579
OA Bronze
DA 2024-06-03
ER

PT J
AU Liu, WB
   Xue, J
   Yu, SH
   Chen, QZ
   Li, XZ
   Yu, RS
AF Liu, Weibo
   Xue, Jing
   Yu, Shaohua
   Chen, Qiaozhen
   Li, Xiuzhen
   Yu, Risheng
TI Primary central nervous system lymphoma mimicking recurrent depressive
   disorder: A case report
SO ONCOLOGY LETTERS
LA English
DT Article
DE primary central nervous system lymphoma; magnetic resonance imaging;
   diffuse large B cell lymphoma; rheumatoid arthritis; depressive disorder
ID PRIMARY CNS LYMPHOMA; EPIDEMIOLOGY
AB Primary central nervous system lymphoma (PCNSL) is a rare subtype of extranodal non-Hodgkin lymphoma, which is limited to the central nervous system. Few studies are available reporting psychiatric symptoms as the initial and dominant presentation of PCNSL. The current study reports the case of a PCNSL patient with a history of major depressive disorder and coexisting rheumatoid arthritis (treated with methotrexate), who initially presented with recurrent depressive disorder that showed no response to antidepressant drug therapy. Magnetic resonance imaging revealed multiple mass lesions in the brain, and pathological examination of the biopsy confirmed the diagnosis of diffuse large B cell lymphoma of the central nervous system. The present case demonstrated that PCNSL may affect mood in the early stages of the disease and thus, clinicians must be aware of this manifestation in patients with depressive disorder co-existing with immunosuppressive conditions, as early detection and appropriate treatment are important prognostic factors for PCNSL.
C1 [Liu, Weibo; Yu, Shaohua; Chen, Qiaozhen] Zhejiang Univ, Sch Med, Affiliated Hosp 2, Dept Psychiat, Hangzhou 310009, Zhejiang, Peoples R China.
   [Xue, Jing] Zhejiang Univ, Sch Med, Affiliated Hosp 2, Dept Rheumatol, Hangzhou 310009, Zhejiang, Peoples R China.
   [Li, Xiuzhen] Zhejiang Univ, Sch Med, Affiliated Hosp 2, Dept Pathol, Hangzhou 310009, Zhejiang, Peoples R China.
   [Yu, Risheng] Zhejiang Univ, Sch Med, Affiliated Hosp 2, Dept Radiol, Hangzhou 310009, Zhejiang, Peoples R China.
C3 Zhejiang University; Zhejiang University; Zhejiang University; Zhejiang
   University
RP Yu, RS (corresponding author), Zhejiang Univ, Sch Med, Affiliated Hosp 2, Dept Radiol, 88 Jiefang Rd, Hangzhou 310009, Zhejiang, Peoples R China.
EM doctor201009@163.com
OI Xue, Jing/0000-0001-6682-6575
CR Bataille B, 2000, J NEUROSURG, V92, P261, DOI 10.3171/jns.2000.92.2.0261
   Batchelor T, 2006, J CLIN ONCOL, V24, P1281, DOI 10.1200/JCO.2005.04.8819
   DeAngelis LM, 2001, NEW ENGL J MED, V344, P114, DOI 10.1056/NEJM200101113440207
   Eichler April F, 2006, Neurosurg Focus, V21, pE15
   Ferreri AJM, 2012, BEST PRACT RES CL HA, V25, P119, DOI 10.1016/j.beha.2011.12.001
   FISHER R, 1983, AUST NZ J PSYCHIAT, V17, P84, DOI 10.3109/00048678309159989
   Frühholz S, 2014, PROG NEUROBIOL, V123, P1, DOI 10.1016/j.pneurobio.2014.09.003
   Gelabert-González M, 2013, NEUROLOGIA, V28, P283, DOI 10.1016/j.nrl.2012.04.005
   Gocmen S, 2010, J CLIN NEUROSCI, V17, P380, DOI 10.1016/j.jocn.2009.02.014
   Hedlund J., 1979, J OPERATIONAL PSYCHI, V10, P149, DOI DOI 10.1192/BJP.BP.106.032532
   Küker W, 2005, J NEURO-ONCOL, V72, P169, DOI 10.1007/s11060-004-3390-7
   Melinz K, 2002, NERVENARZT, V73, P779, DOI 10.1007/s00115-002-1353-9
   O'Brien PC, 2009, LANCET, V374, P1477, DOI 10.1016/S0140-6736(09)61488-4
   Olson JE, 2002, CANCER, V95, P1504, DOI 10.1002/cncr.10851
   Rovner B., 1987, HOSP PRACT, V22, P103
   Schabet M, 1999, J NEURO-ONCOL, V43, P199, DOI 10.1023/A:1006290032052
   Schäfer N, 2012, EXPERT REV NEUROTHER, V12, P1197, DOI [10.1586/ern.12.120, 10.1586/ERN.12.120]
NR 17
TC 9
Z9 9
U1 0
U2 2
PU SPANDIDOS PUBL LTD
PI ATHENS
PA POB 18179, ATHENS, 116 10, GREECE
SN 1792-1074
EI 1792-1082
J9 ONCOL LETT
JI Oncol. Lett.
PD APR
PY 2015
VL 9
IS 4
BP 1819
EP 1821
DI 10.3892/ol.2015.2963
PG 3
WC Oncology
WE Science Citation Index Expanded (SCI-EXPANDED)
SC Oncology
GA CE2GF
UT WOS:000351631900061
PM 25789049
OA Green Published, Green Submitted, gold
DA 2024-06-03
ER

PT J
AU Zhao, DF
   Qian, LR
   Shen, JL
   Liu, XP
   Mei, K
   Cen, J
   Wang, YM
   Li, CY
   Ma, YY
AF Zhao, Defeng
   Qian, Liren
   Shen, Jianliang
   Liu, Xiaopeng
   Mei, Ke
   Cen, Jian
   Wang, Yaming
   Li, Congyong
   Ma, Yuanyuan
TI Combined treatment of rituximab, idarubicin, dexamethasone, cytarabine,
   methotrexate with radiotherapy for primary central nervous system
   lymphoma
SO JOURNAL OF CELLULAR AND MOLECULAR MEDICINE
LA English
DT Article
DE R-IDARAM; primary central nervous system lymphoma; diffuse large B-cell
   lymphoma; stereotactic brachytherapy
ID PRIMARY CNS LYMPHOMA; STEREOTACTIC I-125 BRACHYTHERAPY; HIGH-DOSE
   METHOTREXATE; NON-HODGKINS-LYMPHOMA; IMMUNOCOMPETENT PATIENTS;
   RADIATION-THERAPY; RESPONSE CRITERIA; CHEMOTHERAPY; TOXICITY; REGIMEN
AB The overall response rates and long-term survival of primary central nervous system lymphoma (PCNSL) are still significantly inferior to the results achieved in similar subtypes of extranodal non-Hodgkin's lymphoma. It is clearly necessary to investigate new therapeutic methods on PCNSL. We encountered three patients histologically documented PCNSL as diffuse large B-cell lymphoma (DLBCL). They were treated with R-IDARAM which comprised rituximab, idarubicin, dexamethasone, cytarabine and methotrexate. Patient 1 received stereotactic brachytherapy (SBT) prior to chemotherapy performed with iodine-125 seeds (cumulative therapeutic dose 50Gy). After six cycles of R-IDARAM at 3-weekly intervals, radiotherapy was applied at a dosage of 2000-4000 cGy in conventional schedule (180 or 200 cGy/day) to whole brain or spinal cord in all patients. Complete remission (CR) was achieved after first two cycles of R-IDARAM in all patients. All three patients remained in CR at the time of this report with a median duration of follow-up of 23months (ranging from 13 to 41months). Three patients have been alive for 41, 13, 16months respectively until now. The patient with the longest survival time was the one given SBT prior to chemotherapy. This study suggests that R-IDARAM combining with radiotherapy maybe a high effective regimen in PCNSL patients especially those with primary central nervous system DLBCL. A comprehensive treatment combining internal radiotherapy by SBT, modified R-IDARAM and followed reduced external radiotherapy may be a new treatment concept for PCNSL with higher efficiency and lower toxicity.
C1 [Zhao, Defeng; Qian, Liren; Shen, Jianliang; Liu, Xiaopeng; Cen, Jian; Ma, Yuanyuan] PLA, Navy Gen Hosp, Dept Hematol, Beijing 100048, Peoples R China.
   [Mei, Ke] Shanghai Jiao Tong Univ, Affiliated Peoples Hosp 1, Dept Radiol, Shanghai, Peoples R China.
   [Wang, Yaming] PLA, Navy Gen Hosp, Dept Neurosurg, Beijing 100048, Peoples R China.
   [Li, Congyong] PLA, Navy Gen Hosp, Cadre Ward, Dept Gastroenterol, Beijing 100048, Peoples R China.
C3 Sixth Medical Center of Chinese PLA General Hospital; Shanghai Jiao Tong
   University; Sixth Medical Center of Chinese PLA General Hospital; Sixth
   Medical Center of Chinese PLA General Hospital
RP Qian, LR (corresponding author), PLA, Navy Gen Hosp, Dept Hematol, Fucheng Rd, Beijing 100048, Peoples R China.
EM qlr2007@126.com
RI Qian, Liren/I-2417-2019
OI Qian, Liren/0000-0002-7750-9177; Mei, Ke/0000-0002-6958-779X
FU National Natural Science Foundation of China [81072241]
FX This work was supported by a grant from the National Natural Science
   Foundation of China (grant no. 81072241).
CR Abrey LE, 2005, J CLIN ONCOL, V23, P5034, DOI 10.1200/JCO.2005.13.524
   Abrey LE, 1998, J CLIN ONCOL, V16, P859, DOI 10.1200/JCO.1998.16.3.859
   APUZZO M L J, 1987, Neurological Research, V9, P91
   Bessell EM, 2001, INT J RADIAT ONCOL, V50, P457, DOI 10.1016/S0360-3016(01)01451-1
   DeAngelis LM, 2002, J CLIN ONCOL, V20, P4643, DOI 10.1200/JCO.2002.11.013
   DONEHOWER RC, 1986, CANCER TREAT REP, V70, P1059
   Ferreri AJM, 2001, ONCOLOGY-BASEL, V60, P134, DOI 10.1159/000055310
   Fitzsimmons A, 2005, HEMATOL ONCOL CLIN N, V19, P689, DOI 10.1016/j.hoc.2005.05.009
   Gerstner ER, 2010, ARCH NEUROL-CHICAGO, V67, P291, DOI 10.1001/archneurol.2010.3
   GLASS J, 1994, J NEUROSURG, V81, P188, DOI 10.3171/jns.1994.81.2.0188
   Harris N. L., 2000, Histopathology (Oxford), V36, P69
   Jahnke K, 2005, BRIT J HAEMATOL, V128, P616, DOI 10.1111/j.1365-2141.2004.05361.x
   Krema H, 2013, INT J RADIAT ONCOL, V86, P510, DOI 10.1016/j.ijrobp.2013.02.005
   Kreth FW, 2010, ADV TECH STAND NEURO, V35, P180
   MILLER DC, 1994, CANCER-AM CANCER SOC, V74, P1383, DOI 10.1002/1097-0142(19940815)74:4<1383::AID-CNCR2820740432>3.0.CO;2-1
   Moreton P, 2004, CANCER CHEMOTH PHARM, V53, P324, DOI 10.1007/s00280-003-0737-2
   O'Brien P, 2000, J CLIN ONCOL, V18, P519, DOI 10.1200/JCO.2000.18.3.519
   OKEN MM, 1982, AM J CLIN ONCOL-CANC, V5, P649, DOI 10.1097/00000421-198212000-00014
   Poortmans PMP, 2003, J CLIN ONCOL, V21, P4483, DOI 10.1200/JCO.2003.03.108
   REID JM, 1990, CANCER RES, V50, P6525
   Rubenstein JL, 2003, BLOOD, V101, P466, DOI 10.1182/blood-2002-06-1636
   Ruge MI, 2013, NEURO-ONCOLOGY, V15, P1721, DOI 10.1093/neuonc/not126
   Ruge MI, 2012, J NEURO-ONCOL, V109, P273, DOI 10.1007/s11060-012-0889-1
   Ruge MI, 2011, J CLIN ONCOL, V29, P4151, DOI 10.1200/JCO.2011.37.3381
   Schwarz SB, 2012, RADIAT ONCOL, V7, DOI 10.1186/1748-717X-7-30
   Shah GD, 2007, J CLIN ONCOL, V25, P4730, DOI 10.1200/JCO.2007.12.5062
   Shibamoto Y, 2005, INT J RADIAT ONCOL, V62, P809, DOI 10.1016/j.ijrobp.2004.12.043
   Stewart PA, 2000, CELL MOL NEUROBIOL, V20, P149, DOI 10.1023/A:1007026504843
   Sun JZ, 2013, STEREOT FUNCT NEUROS, V91, P236, DOI 10.1159/000345258
   WALKER MD, 1976, CANCER TREAT REP, V60, P725
   Yilmaz M, 2008, HEMATOLOGY, V13, P107, DOI 10.1179/102453308X315870
   Yu X, 2000, STEREOT FUNCT NEUROS, V75, P103, DOI 10.1159/000048390
   Yu X, 1998, CHINESE MED J-PEKING, V111, P361
   Yu X, 2012, BRIT J NEUROSURG, V26, P684, DOI 10.3109/02688697.2012.671975
NR 34
TC 9
Z9 9
U1 0
U2 2
PU WILEY
PI HOBOKEN
PA 111 RIVER ST, HOBOKEN 07030-5774, NJ USA
EI 1582-4934
J9 J CELL MOL MED
JI J. Cell. Mol. Med.
PD JUN
PY 2014
VL 18
IS 6
BP 1081
EP 1086
DI 10.1111/jcmm.12252
PG 6
WC Cell Biology; Medicine, Research & Experimental
WE Science Citation Index Expanded (SCI-EXPANDED)
SC Cell Biology; Research & Experimental Medicine
GA AN2CH
UT WOS:000340390500013
PM 24628986
OA Green Published, gold
DA 2024-06-03
ER

PT J
AU Siegal, T
AF Siegal, Tali
TI Primary central nervous system lymphoma: Current state of anti-CD20
   therapy and appraisal of reported response criteria
SO JOURNAL OF CLINICAL NEUROSCIENCE
LA English
DT Review
DE CD20 monoclonal antibodies; Cerebrospinal fluid; CNS lymphoma;
   Intra-ocular lymphoma; Response criteria; Rituximab; Vitreous
ID PRIMARY CNS LYMPHOMA; NON-HODGKINS-LYMPHOMA; COLLABORATIVE GROUP-REPORT;
   WHOLE-BRAIN RADIOTHERAPY; HIGH-DOSE METHOTREXATE; INTRAOCULAR LYMPHOMA;
   PHASE-II; IBRITUMOMAB TIUXETAN; INTRAVENTRICULAR TREATMENT; INTRATHECAL
   RITUXIMAB
AB Primary central nervous system lymphoma (PCNSL) is an aggressive non-Hodgkin's lymphoma which is confined to the central nervous system and may also affect intraocular structures. Despite high initial rates of response to methotrexate-based chemotherapy, more than 50% of patients will experience relapse and about 10% have disease that is refractory to chemotherapy. Outcome in patients who fail treatment is very poor, and therefore new therapeutic approaches that may increase the rate of complete response and the proportion of durable remission are sought. Based on the pivotal role that anti-CD20 therapy now plays in the treatment outcome of aggressive systemic B-cell lymphomas, a similar approach is commonly being adapted for PCNSL despite the lack of evidence for its effectiveness. This review examines the current status and level of evidence for the use of monoclonal antibodies against the CD20 surface antigen, which is present on normal and malignant B-cells in PCNSL. The review covers both systemic and local (intracerebrospinal fluid or intravitreal) administration of CD20 monoclonal antibodies in PCNSL. In addition, it scrutinizes the response criteria commonly reported for evaluation of treatment outcome. The importance of differentiating unconfirmed complete response from partial response is outlined and the lack of consensus en response criteria for atypical imaging presentations of PCNSL is delineated. (C) 2014 Elsevier Ltd. All rights reserved.
C1 Rabin Med Ctr, Ctr Neurooncol, Davidoff Inst Oncol, IL-49100 Petah Tiqwa, Israel.
C3 Rabin Medical Center
RP Siegal, T (corresponding author), Rabin Med Ctr, Ctr Neurooncol, Davidoff Inst Oncol, Campus Beilinson, IL-49100 Petah Tiqwa, Israel.
EM talisi1@clalit.org.il
CR Abrey LE, 2005, J CLIN ONCOL, V23, P5034, DOI 10.1200/JCO.2005.13.524
   Alduaij W, 2011, BLOOD, V117, P2993, DOI 10.1182/blood-2010-07-298356
   Antonini G, 2007, J NEURO-ONCOL, V81, P197, DOI 10.1007/s11060-006-9217-y
   Baraniskin A, 2012, J NEURO-ONCOL, V109, P239, DOI 10.1007/s11060-012-0908-2
   Baraniskin A, 2011, BLOOD, V117, P3140, DOI 10.1182/blood-2010-09-308684
   Batchelor TT, 2011, NEUROLOGY, V76, P929, DOI 10.1212/WNL.0b013e31820f2d94
   Birnbaum T, 2012, J NEURO-ONCOL, V109, P285, DOI 10.1007/s11060-012-0891-7
   Bonney DK, 2012, PEDIATR BLOOD CANCER, V58, P459, DOI 10.1002/pbc.23134
   Brainin M, 2004, EUR J NEUROL, V11, P577, DOI 10.1111/j.1468-1331.2004.00867.x
   Carlson BA, 1996, AM J NEURORADIOL, V17, P1695
   Chamberlain MC, 2013, J NEURO-ONCOL, V113, P27, DOI 10.1007/s11060-013-1085-7
   Chamberlain MC, 2010, NEURO-ONCOLOGY, V12, P736, DOI 10.1093/neuonc/noq011
   Chan CC, 2013, DISCOV MED, V15, P93
   Czyzewski K, 2013, LEUKEMIA LYMPHOMA, V54, P503, DOI 10.3109/10428194.2012.718342
   DEANGELIS LM, 1993, ANN NEUROL, V33, P308, DOI 10.1002/ana.410330313
   Doolittle ND, 2007, LEUKEMIA LYMPHOMA, V48, P1712, DOI 10.1080/10428190701493902
   Enting RH, 2004, NEUROLOGY, V63, P901, DOI 10.1212/01.WNL.0000137050.43114.42
   Ferreri AJM, 2006, NEUROLOGY, V66, P1435, DOI 10.1212/01.wnl.0000210464.94122.e1
   Ferreri AJM, 2011, ONCOLOGIST, V16, P336, DOI 10.1634/theoncologist.2010-0361
   Ferreri AJM, 2009, LANCET, V374, P1512, DOI 10.1016/S0140-6736(09)61416-1
   Fischer L, 2011, J NEURO-ONCOL, V102, P163, DOI 10.1007/s11060-010-0287-5
   Fritsch K, 2011, ANN ONCOL, V22, P2080, DOI 10.1093/annonc/mdq712
   Ghesquières H, 2010, ANN ONCOL, V21, P842, DOI 10.1093/annonc/mdp529
   Gregory G, 2013, NEURO-ONCOLOGY, V15, P1068, DOI 10.1093/neuonc/not032
   Griffin MM, 2013, EXPERT OPIN BIOL TH, V13, P803, DOI 10.1517/14712598.2013.786698
   Grimm SA, 2008, NEUROLOGY, V71, P1355, DOI 10.1212/01.wnl.0000327672.04729.8c
   Grimm SA, 2007, ANN ONCOL, V18, P1851, DOI 10.1093/annonc/mdm340
   Itty S, 2009, RETINA-J RET VIT DIS, V29, P129, DOI 10.1097/IAE.0b013e318192f574
   Iwamoto FM, 2007, CANCER, V110, P2528, DOI 10.1002/cncr.23077
   Jahnke K, 2006, J CLIN ONCOL, V24, P4754, DOI 10.1200/JCO.2006.06.7165
   Jin J, 2010, EXP THER MED, V1, P943, DOI 10.3892/etm.2010.143
   Kawai N, 2010, ANN NUCL MED, V24, P335, DOI 10.1007/s12149-010-0356-z
   Keswani A, 2012, J NEURO-ONCOL, V109, P581, DOI 10.1007/s11060-012-0931-3
   Kim H, 2006, EXP EYE RES, V82, P760, DOI 10.1016/j.exer.2005.09.018
   Kim MG, 2011, ACTA HAEMATOL-BASEL, V125, P121, DOI 10.1159/000321792
   Kitzmann AS, 2007, EYE, V21, P1524, DOI 10.1038/sj.eye.6702804
   Korfel A, 2013, NAT REV NEUROL, V9, P317, DOI 10.1038/nrneurol.2013.83
   Küker W, 2005, NEUROLOGY, V65, P1129, DOI 10.1212/01.wnl.0000178894.51436.54
   Lachenmayer ML, 2011, J NEURO-ONCOL, V101, P343, DOI 10.1007/s11060-010-0258-x
   MACDONALD DR, 1990, J CLIN ONCOL, V8, P1277, DOI 10.1200/JCO.1990.8.7.1277
   Mappa S, 2013, HEMATOL ONCOL, V31, P143, DOI 10.1002/hon.2037
   Maza S, 2009, NEURO-ONCOLOGY, V11, P423, DOI 10.1215/15228517-2008-108
   McCann KJ, 2009, BLOOD, V113, P4677, DOI 10.1182/blood-2008-09-179366
   Mineo JF, 2008, INVEST OPHTH VIS SCI, V49, P4738, DOI 10.1167/iovs.07-1494
   Morschhauser F, 2008, J CLIN ONCOL, V26, P5156, DOI 10.1200/JCO.2008.17.2015
   Muldoon LL, 2011, CLIN CANCER RES, V17, P2207, DOI 10.1158/1078-0432.CCR-10-2923
   Nayak L, 2013, LEUKEMIA LYMPHOMA, V54, P58, DOI 10.3109/10428194.2012.698736
   Ohguro N, 2008, ARCH OPHTHALMOL-CHIC, V126, P1002, DOI 10.1001/archopht.126.7.1002
   Omuro A, 2011, J NEURO-ONCOL, V104, P323, DOI 10.1007/s11060-010-0497-x
   Pels H, 2002, J NEURO-ONCOL, V59, P213, DOI 10.1023/A:1019999830455
   Pels H, 2010, NEURO-ONCOLOGY, V12, P720, DOI 10.1093/neuonc/noq010
   Pels H, 2009, J NEURO-ONCOL, V91, P299, DOI 10.1007/s11060-008-9712-4
   Preusser M, 2010, PATHOLOGY, V42, P547, DOI 10.3109/00313025.2010.508786
   Raja H, 2013, PLOS ONE, V8, DOI 10.1371/journal.pone.0065627
   Rubenstein JL, 2007, J CLIN ONCOL, V25, P1350, DOI 10.1200/JCO.2006.09.7311
   Rubenstein JL, 2013, J CLIN ONCOL, V31, P3061, DOI 10.1200/JCO.2012.46.9957
   Rubenstein JL, 2013, BLOOD, V121, P745, DOI 10.1182/blood-2012-07-440974
   Rubenstein JL, 2003, BLOOD, V101, P466, DOI 10.1182/blood-2002-06-1636
   Schulz H, 2004, HAEMATOLOGICA, V89, P753
   Shah GD, 2007, J CLIN ONCOL, V25, P4730, DOI 10.1200/JCO.2007.12.5062
   Thiel E, 2010, LANCET ONCOL, V11, P1036, DOI 10.1016/S1470-2045(10)70229-1
   Turaka K, 2012, CL LYMPH MYELOM LEUK, V12, P412, DOI 10.1016/j.clml.2012.07.006
   Witzig TE, 2002, J CLIN ONCOL, V20, P2453, DOI 10.1200/JCO.2002.11.076
   Wong ET, 2005, CLIN CANCER RES, V11, p7151S, DOI 10.1158/1078-0432.CCR-1004-0002
   Wong ET, 2004, CANCER-AM CANCER SOC, V101, P139, DOI 10.1002/cncr.20339
NR 65
TC 9
Z9 12
U1 0
U2 7
PU ELSEVIER SCI LTD
PI OXFORD
PA THE BOULEVARD, LANGFORD LANE, KIDLINGTON, OXFORD OX5 1GB, OXON, ENGLAND
SN 0967-5868
EI 1532-2653
J9 J CLIN NEUROSCI
JI J. Clin. Neurosci.
PD MAY
PY 2014
VL 21
IS 5
BP 709
EP 715
DI 10.1016/j.jocn.2014.02.002
PG 7
WC Clinical Neurology; Neurosciences
WE Science Citation Index Expanded (SCI-EXPANDED)
SC Neurosciences & Neurology
GA AH0JP
UT WOS:000335805500001
PM 24725453
DA 2024-06-03
ER

PT J
AU Sato, H
   Takahashi, Y
   Wada, M
   Shiono, Y
   Suzuki, I
   Kohno, K
   Kato, Y
   Kawanami, T
   Sakurada, K
   Kayama, T
   Kato, T
AF Sato, Hiroyasu
   Takahashi, Yoshimi
   Wada, Manabu
   Shiono, Yousuke
   Suzuki, Ikuko
   Kohno, Kei
   Kato, Yuichi
   Kawanami, Toru
   Sakurada, Kaori
   Kayama, Takamasa
   Kato, Takeo
TI Lymphomatosis Cerebri with Intramedullary Spinal Cord Involvement
SO INTERNAL MEDICINE
LA English
DT Article
DE diffuse large B cell lymphoma; intramedullary spinal cord tumor;
   leukoencephalopathy; lymphomatosis cerebri; magnetic resonance imaging;
   primary central nervous system lymphoma
ID NERVOUS-SYSTEM LYMPHOMA; PRIMARY CNS LYMPHOMA; FEATURES; DEMENTIA
AB Lymphomatosis cerebri (LC) is a rare form of primary central nervous system lymphoma (PCNSL). Little is known about cases of LC with spinal cord involvement. Among the 11 PCNSL patients treated in our hospital during a four-year period, we identified two cases of LC with spinal cord lesions. One showed a spinal cord lesion followed by leukoencephalopathy. The other showed a spinal cord lesion after LC. In both cases, the histopathology was diffuse large B-cell lymphoma. It is possible that LC may affect the entire central nerve system, and tumor infiltration to the brain and spinal cord in LC may occur more frequently than has been previously considered.
C1 [Sato, Hiroyasu; Takahashi, Yoshimi; Wada, Manabu; Shiono, Yousuke; Suzuki, Ikuko; Kohno, Kei; Kato, Yuichi; Kawanami, Toru; Kato, Takeo] Yamagata Univ, Fac Med, Dept Neurol Hematol Metab Endocrinol & Diabetol, Yamagata 990, Japan.
   [Sakurada, Kaori; Kayama, Takamasa] Yamagata Univ, Fac Med, Dept Neurosurg, Yamagata 990, Japan.
C3 Yamagata University; Yamagata University
RP Sato, H (corresponding author), Yamagata Univ, Fac Med, Dept Neurol Hematol Metab Endocrinol & Diabetol, Yamagata 990, Japan.
EM hisato@med.id.yamagata-u.ac.jp
OI Wada, Manabu/0000-0001-9103-2320
CR Alderson L, 1996, J NEUROL NEUROSUR PS, V60, P102, DOI 10.1136/jnnp.60.1.102
   Bakshi R, 1999, DEMENT GERIATR COGN, V10, P152, DOI 10.1159/000017116
   DeAngelis LM, 2002, J CLIN ONCOL, V20, P4643, DOI 10.1200/JCO.2002.11.013
   Fischer L, 2008, NEUROLOGY, V71, P1102, DOI 10.1212/01.wnl.0000326958.52546.f5
   Flanagan EP, 2011, NEUROLOGY, V77, P784, DOI 10.1212/WNL.0b013e31822b00b9
   Gerstner ER, 2010, ARCH NEUROL-CHICAGO, V67, P291, DOI 10.1001/archneurol.2010.3
   Haldorsen IS, 2009, AM J NEURORADIOL, V30, P744, DOI 10.3174/ajnr.A1447
   Hirano K, 2012, EUR SPINE J, V21, P2019, DOI 10.1007/s00586-012-2345-5
   Kawasaki K, 2002, NEUROPATHOLOGY, V22, P13, DOI 10.1046/j.0919-6544.2002.00421.x
   Küker W, 2005, J NEURO-ONCOL, V72, P169, DOI 10.1007/s11060-004-3390-7
   Nakamizo T, 2002, J NEUROIMAGING, V12, P183, DOI 10.1111/j.1552-6569.2002.tb00118.x
   Rollins KE, 2005, HUM PATHOL, V36, P282, DOI 10.1016/j.humpath.2005.01.014
NR 12
TC 9
Z9 12
U1 0
U2 2
PU JAPAN SOC INTERNAL MEDICINE
PI TOKYO
PA 34-3 3-CHOME HONGO BUNKYO-KU, TOKYO, 113, JAPAN
SN 0918-2918
EI 1349-7235
J9 INTERNAL MED
JI Intern. Med.
PY 2013
VL 52
IS 22
BP 2561
EP 2565
DI 10.2169/internalmedicine.52.0748
PG 5
WC Medicine, General & Internal
WE Science Citation Index Expanded (SCI-EXPANDED)
SC General & Internal Medicine
GA 265GS
UT WOS:000327938800014
PM 24240797
OA Bronze
DA 2024-06-03
ER

PT J
AU Zhang, XM
   Chen, QH
   Farmer, P
   Nasim, M
   Demopoulos, A
   Devoe, C
   Ranjan, T
   Eisenberg, MB
   Schulder, M
   Bi, CP
   Li, JY
AF Zhang, Xinmin
   Chen, Qiang Hua
   Farmer, Peter
   Nasim, Mansoor
   Demopoulos, Alexis
   Devoe, Craig
   Ranjan, Tulika
   Eisenberg, Mark B.
   Schulder, Michael
   Bi, Chengpeng
   Li, Jian Yi
TI Central nervous system lymphoma in immunocompetent patients: The North
   Shore-Long Island Jewish Health System experience
SO JOURNAL OF CLINICAL NEUROSCIENCE
LA English
DT Article
DE Activated B-cell-like (ABC); BCL-6; BCL-2; Diffuse large B-cell lymphoma
   (DLBCL); Germinal center B-cell-like (GCB); Primary central nervous
   system lymphoma (PCNSL)
ID B-CELL LYMPHOMA; PRIMARY CNS LYMPHOMA; POOR-PROGNOSIS; IMMUNOPHENOTYPE
   MIGHT; EXPRESSION; METHOTREXATE; INDIVIDUALS; SURVIVAL; PROFILE
AB Of the 74 immunocompetent patients diagnosed between July 2004 and June 2011 at the North Shore University Hospital and Long Island Jewish Medical Center with primary central nervous system lymphoma, 71 (95.9%) had diffuse large B-cell lymphomas (DLBCL). The median patient age was 68 years (range: 19-87 years) with a slight male preponderance (1.1:1). The overall median survival time was 21 months. For patients older than 70 years, the median survival time was 8 months while for those 70 years or younger, the median survival time was 27 months (p < 0.01). Female patients had a worse prognosis.than male patients (p < 0.05, median survival time, 17 months compared to 23 months). We had enough data from 52 of these 71 patients to define the lymphomas as either germinal center B-cell-like (GCB) or activated B-cell-like (ABC) DLBCL. Of these 52 patients, 42 (80.8%) had ABC DLBCL while only 10 (19.2%) had GCB DLBCL. The patients in the GCB subgroup seemed to survive longer than the patients in the ABC subgroup, although the difference did not reach statistical significance. No statistically significant difference in overall survival was seen between patients with BCL-6 positive or negative DLBCL; or between patients with BCL-2 positive or negative DLBCL. (C) 2012 Elsevier Ltd. All rights reserved.
C1 [Zhang, Xinmin; Chen, Qiang Hua; Farmer, Peter; Nasim, Mansoor; Li, Jian Yi] N Shore Long Isl Jewish Hlth Syst, Hofstra N Shore LIJ Sch Med, Dept Pathol & Lab Med, Lake Success, NY 11042 USA.
   [Demopoulos, Alexis] Mt Sinai Sch Med, Tisch Canc Inst, New York, NY USA.
   [Devoe, Craig] N Shore Univ Hosp, Div Hematol Oncol, Manhasset, NY USA.
   [Ranjan, Tulika] Duke Univ, Div Neurol, Durham, NC USA.
   [Eisenberg, Mark B.; Schulder, Michael] N Shore Univ Hosp, Dept Neurosurg, Manhasset, NY USA.
   [Bi, Chengpeng] Univ Missouri, Childrens Mercy Hosp, Bioinformat & Intelligent Comp Lab, Div Clin Pharmacol,Sch Med, Kansas City, MO 64108 USA.
   [Bi, Chengpeng] Univ Missouri, Childrens Mercy Hosp, Bioinformat & Intelligent Comp Lab, Div Clin Pharmacol,Sch Comp, Kansas City, MO 64108 USA.
   [Bi, Chengpeng] Univ Missouri, Childrens Mercy Hosp, Bioinformat & Intelligent Comp Lab, Div Clin Pharmacol,Sch Engn, Kansas City, MO 64108 USA.
C3 Hofstra University; Northwell Health; Icahn School of Medicine at Mount
   Sinai; Northwell Health; North Shore University Hospital; Duke
   University; Northwell Health; North Shore University Hospital;
   Children's Mercy Hospital; University of Missouri System; University of
   Missouri Kansas City; University of Missouri System; University of
   Missouri Kansas City; Children's Mercy Hospital; Children's Mercy
   Hospital; University of Missouri System; University of Missouri Kansas
   City
RP Li, JY (corresponding author), N Shore Long Isl Jewish Hlth Syst, Hofstra N Shore LIJ Sch Med, Dept Pathol & Lab Med, 6 Ohio Dr,Suite 202, Lake Success, NY 11042 USA.
EM jli2@nshs.edu
OI DEVOE, CRAIG/0000-0002-2290-1884
CR Abrey LE, 2000, J CLIN ONCOL, V18, P3144, DOI 10.1200/JCO.2000.18.17.3144
   Alizadeh AA, 2000, NATURE, V403, P503, DOI 10.1038/35000501
   Batchelor T, 2006, J CLIN ONCOL, V24, P1281, DOI 10.1200/JCO.2005.04.8819
   Batchelor T, 2003, J CLIN ONCOL, V21, P1044, DOI 10.1200/JCO.2003.03.036
   Berglund M, 2005, MODERN PATHOL, V18, P1113, DOI 10.1038/modpathol.3800396
   Bhagavathi S, 2008, CLIN NEUROPATHOL, V27, P13
   Braaten KM, 2003, CLIN CANCER RES, V9, P1063
   Camilleri-Broët S, 2006, BLOOD, V107, P190, DOI 10.1182/blood-2005-03-1024
   Chang CC, 2003, ARCH PATHOL LAB MED, V127, P208
   Corry J, 1998, INT J RADIAT ONCOL, V41, P615, DOI 10.1016/S0360-3016(97)00571-3
   COX DR, 1972, J R STAT SOC B, V34, P187
   Deckert M, 2007, WHO CLASSIFICATION T
   Deckert-Schlüter M, 1998, ACTA NEUROPATHOL, V96, P157, DOI 10.1007/s004010050876
   Ferreri AJM, 2003, J CLIN ONCOL, V21, P266, DOI 10.1200/JCO.2003.09.139
   Gerstner E, 2007, EXPERT REV ANTICANC, V7, P689, DOI 10.1586/14737140.7.5.689
   Gerstner ER, 2010, ARCH NEUROL-CHICAGO, V67, P291, DOI 10.1001/archneurol.2010.3
   Hans CP, 2004, BLOOD, V103, P275, DOI 10.1182/blood-2003-05-1545
   Hattab EM, 2010, MODERN PATHOL, V23, P235, DOI 10.1038/modpathol.2009.164
   Imai H, 2009, PATHOL INT, V59, P431, DOI 10.1111/j.1440-1827.2009.02390.x
   Jahnke K, 2006, J NEURO-ONCOL, V80, P159, DOI 10.1007/s11060-006-9165-6
   KAPLAN EL, 1958, J AM STAT ASSOC, V53, P457, DOI 10.2307/2281868
   Larocca LM, 1998, BLOOD, V92, P1011
   Lin CH, 2006, CLIN CANCER RES, V12, P1152, DOI 10.1158/1078-0432.CCR-05-1699
   MANTEL NATHAN, 1966, CANCERCHEMOTHERAP REP, V50, P163
   Nakamura M, 2004, HISTOL HISTOPATHOL, V19, P211, DOI 10.14670/HH-19.211
   Raoux D, 2010, NEUROPATHOLOGY, V30, P232, DOI 10.1111/j.1440-1789.2009.01074.x
   Rosenwald A, 2002, NEW ENGL J MED, V346, P1937, DOI 10.1056/NEJMoa012914
   Song MK, 2011, J NEURO-ONCOL, V104, P825, DOI 10.1007/s11060-011-0555-z
   Therneau T, 2011, SURVIVAL SURVIVAL AN
   Zhu JJ, 2009, NEURO-ONCOLOGY, V11, P211, DOI 10.1215/15228517-2008-067
NR 30
TC 9
Z9 9
U1 0
U2 2
PU ELSEVIER SCI LTD
PI OXFORD
PA THE BOULEVARD, LANGFORD LANE, KIDLINGTON, OXFORD OX5 1GB, OXON, ENGLAND
SN 0967-5868
EI 1532-2653
J9 J CLIN NEUROSCI
JI J. Clin. Neurosci.
PD JAN
PY 2013
VL 20
IS 1
BP 75
EP 79
DI 10.1016/j.jocn.2012.05.021
PG 5
WC Clinical Neurology; Neurosciences
WE Science Citation Index Expanded (SCI-EXPANDED)
SC Neurosciences & Neurology
GA 072JR
UT WOS:000313667700018
PM 23098391
DA 2024-06-03
ER

PT J
AU Blasco, H
   Senecal, D
   Le Gouge, A
   Pinard, E
   Benz-de Bretagne, I
   Colombat, P
   Hulot, JS
   Chatelut, E
   Le Guellec, C
AF Blasco, Helene
   Senecal, Delphine
   Le Gouge, Amelie
   Pinard, Emmanuelle
   Benz-de Bretagne, Isabelle
   Colombat, Philippe
   Hulot, Jean-Sebastien
   Chatelut, Etienne
   Le Guellec, Chantal
TI Influence of methotrexate exposure on outcome in patients treated with
   MBVP chemotherapy for primary central nervous system lymphoma
SO BRITISH JOURNAL OF CLINICAL PHARMACOLOGY
LA English
DT Article
DE dose-response relationship; methotrexate; pharmacokinetics; primary
   central nervous system lymphoma
ID HIGH-DOSE METHOTREXATE; PHARMACOKINETIC INTERACTION; PHASE-II; EUROPEAN
   ORGANIZATION; CNS; PIPERACILLIN; RADIOTHERAPY; DISPOSITION; PROTEIN
AB Although treated using the same high-dose methotrexate (HD-MTX)-based multiagent chemotherapy, patients with primary central nervous system lymphoma (PCNSL) have significant differences in outcome. However, little information has been published about factors influencing outcome in PCNSL. As it is known that the pharmacokinetics of MTX vary considerably between subjects leading to different exposure in patients receiving the same dose, it is important to evaluate its role in response to chemotherapy.
   WHAT THIS STUDY ADDS
   This study is the first to evaluate the exposure-response relationship in patients treated with MBVP chemotherapy. We found that patients who were early non-responders to MBVP chemotherapy had poor survival, whatever the salvage regimen. Tumour response at early evaluation was not associated with MTX pharmacokinetics and increasing the dose would probably not improve results.
   AIMS
   Although the standard treatment for primary central nervous system lymphoma (PCNSL) consists of three cycles of MBVP (methotrexate, BCNU, VP16, methylprednisolone) and radiotherapy, early failure of treatment may require modification of the treatment. However, our understanding of the outcome in such patients and of the factors involved in early failure of treatment is poor. In addition to known prognostic factors, we evaluated the influence of methotrexate (MTX) exposure on the response to MBVP chemotherapy in patients treated for PCNSL after the first two cycles.
   METHODS
   We retrospectively analyzed all patients with PCNSL treated with the MBVP regimen over the previous 10 years. Clinical, personal data and known prognostic factors were studied. The parameters of MTX exposure were estimated using a population pharmacokinetic approach with NONMEM. Objective response (OR), overall survival (OS) and failure-free survival (FFS) were evaluated in all patients.
   RESULTS
   Thirty-seven patients were studied. We observed lower FFS and OS (0.49 years) in patients who were not able to receive the planned treatment (group 1, n = 12) than in those who received three cycles (8.04 years) (group 2, n = 25). Known prognostic factors were comparable in both groups, but mean dose of MTX and mean AUC tended to be lower in patients who failed prematurely or showed no response after two cycles.
   CONCLUSIONS
   We found that patients who were early non-responders to MBVP chemotherapy had poor survival, without major influence of MTX exposure. It is thus probably unlikely that increasing the dose of MTX would improve outcome.
C1 [Le Guellec, Chantal] Univ Tours, CHRU Tours, Dept Pharmacol, F-37044 Tours, France.
   [Le Gouge, Amelie] Univ Tours, CHRU Tours, INSERM, CIC 202, F-37044 Tours, France.
   [Hulot, Jean-Sebastien] Univ Paris 06, F-75252 Paris 05, France.
   [Chatelut, Etienne] Univ Toulouse 3, Ctr Claudius Regaud, F-31062 Toulouse, France.
C3 CHU Tours; Universite de Tours; Universite de Tours; Institut National
   de la Sante et de la Recherche Medicale (Inserm); CHU Tours; Sorbonne
   Universite; UNICANCER; Institut Claudius Regaud; Universite de Toulouse;
   Universite Toulouse III - Paul Sabatier
RP Le Guellec, C (corresponding author), Univ Tours, CHRU Tours, Dept Pharmacol, 2 Blvd Tonnelle, F-37044 Tours, France.
EM leguellec@med.univ-tours.fr
RI blasco, helene/HLX-7786-2023; , Chatelut/I-7916-2014; Hulot,
   Jean-Sébastien/A-2278-2016; blasco, helene/JBR-9346-2023; BARIN,
   Chantal/P-8704-2014
OI blasco, helene/0000-0001-6107-0035; , Chatelut/0000-0002-7740-9096;
   Hulot, Jean-Sébastien/0000-0001-5463-6117; blasco,
   helene/0000-0001-6107-0035; BARIN, Chantal/0000-0001-5846-8616; Benz-de
   Bretagne, Isabelle/0000-0001-8563-8801
CR Abrey LE, 2006, J CLIN ONCOL, V24, P5711, DOI 10.1200/JCO.2006.08.2941
   Adams J D, 1976, Australas J Dermatol, V17, P39, DOI 10.1111/j.1440-0960.1976.tb00587.x
   BALIS FM, 1985, J CLIN ONCOL, V3, P485, DOI 10.1200/JCO.1985.3.4.485
   BASTARD C, 1992, BLOOD, V79, P2527
   Beorlegui B, 2000, ANN PHARMACOTHER, V34, P1024, DOI 10.1345/aph.19094
   Breedveld P, 2004, CANCER RES, V64, P5804, DOI 10.1158/0008-5472.CAN-03-4062
   Cheson BD, 1999, J CLIN ONCOL, V17, P1244, DOI 10.1200/JCO.1999.17.4.1244
   Comets E, 2008, COMPUT METH PROG BIO, V90, P154, DOI 10.1016/j.cmpb.2007.12.002
   Corry J, 1998, INT J RADIAT ONCOL, V41, P615, DOI 10.1016/S0360-3016(97)00571-3
   DEAN R, 1992, AM J PEDIAT HEMATOL, V14, P88
   DeAngelis LM, 2002, J CLIN ONCOL, V20, P4643, DOI 10.1200/JCO.2002.11.013
   Desablens B, 1999, ANN ONCOL, V10, P40
   Faltaos DW, 2006, CANCER CHEMOTH PHARM, V58, P626, DOI 10.1007/s00280-006-0202-0
   Ferreri AJM, 2004, BRIT J CANCER, V90, P353, DOI 10.1038/sj.bjc.6601472
   FRENIA ML, 1992, ANN PHARMACOTHER, V26, P234, DOI 10.1177/106002809202600219
   Hoang-Xuan K, 2003, J CLIN ONCOL, V21, P2726, DOI 10.1200/JCO.2003.11.036
   JOERGER M, 2006, BR J CLIN PHARM, V7, P62
   Karpf DM, 2003, J PHARM PHARMACOL, V55, P1641, DOI 10.1211/0022357022287
   Karrison TG, 2007, JNCI-J NATL CANCER I, V99, P1455, DOI 10.1093/jnci/djm158
   Lister Andrew, 2002, Hematology Am Soc Hematol Educ Program, P283
   Najjar TA, 1998, CANCER CHEMOTH PHARM, V42, P423, DOI 10.1007/s002800050840
   PITMAN SW, 1977, CANCER TREAT REP, V61, P695
   Plotkin SR, 2001, LANCET ONCOL, V2, P455
   Poortmans PMP, 2003, J CLIN ONCOL, V21, P4483, DOI 10.1200/JCO.2003.03.108
   RELLING MV, 1994, J CLIN ONCOL, V12, P1667, DOI 10.1200/JCO.1994.12.8.1667
   RONCHERA CL, 1993, THER DRUG MONIT, V15, P375, DOI 10.1097/00007691-199310000-00004
   Roy S, 2008, J CLIN ONCOL, V26, P96, DOI 10.1200/JCO.2007.12.1053
   Savic RM, 2009, AAPS J, V11, P558, DOI 10.1208/s12248-009-9133-0
   Surawicz T S, 1999, Neuro Oncol, V1, P14, DOI 10.1093/neuonc/1.1.14
   THYSS A, 1986, LANCET, V1, P256
   Titier K, 2002, THER DRUG MONIT, V24, P570, DOI 10.1097/00007691-200208000-00018
   TRACY TS, 1992, EUR J CLIN PHARMACOL, V42, P121, DOI 10.1007/BF00278469
   Yamamoto K, 1997, ANN PHARMACOTHER, V31, P1261, DOI 10.1177/106002809703101022
NR 33
TC 9
Z9 9
U1 0
U2 4
PU WILEY
PI HOBOKEN
PA 111 RIVER ST, HOBOKEN 07030-5774, NJ USA
SN 0306-5251
EI 1365-2125
J9 BRIT J CLIN PHARMACO
JI Br. J. Clin. Pharmacol.
PD SEP
PY 2010
VL 70
IS 3
BP 367
EP 375
DI 10.1111/j.1365-2125.2010.03712.x
PG 9
WC Pharmacology & Pharmacy
WE Science Citation Index Expanded (SCI-EXPANDED)
SC Pharmacology & Pharmacy
GA 639PV
UT WOS:000280987600009
PM 20716237
OA Green Published
DA 2024-06-03
ER

PT J
AU Tandon, A
   Challa, S
   Shanmugam, M
   Gopalan, S
   Paul, RT
   Digumarthi, R
AF Tandon, Ashwani
   Challa, Sundaram
   Shanmugam, M.
   Gopalan, Swarnalatha
   Paul, Roshni T.
   Digumarthi, Raghunadharao
TI Epstein-Barr virus as a possible etiologic agent in primary central
   nervous system lymphoma in immunocompetent individuals
SO NEUROLOGY INDIA
LA English
DT Article
DE Epstein-Barr virus; immunocompetent individuals; in situ hybridization;
   India; latent membrane protein-1; primary central nervous system
   lymphoma
ID CELL LYMPHOMA; SYNDROME AIDS; ASSOCIATION; EXPRESSION; INFECTION;
   DISEASES; LESIONS; INDIA
AB Background: Primary central nervous system lymphoma (PCNSL) occurs in both immunocompetent and immunosuppressed individuals. The role of Epstein-Barr virus (EBV) has been implicated in immunosuppressed individuals but its role is not established in immunocompetent individuals. Aims: To study the possible role of EBV in PCNSL in immunocompetent individuals.Setting and Design: Retrospective study. Materials and Methods: Thirty patients with PCNSL were studied immunohistochemically with antibodies to CD45, CD20, CD3 and EBV latent membrane protein-1 (EBV LMP-1). In situ hybridization was done in 19 patients where enough tissue was available using a specific oligonucleotide probe for EBV-Early RNA (EBER). Results: All the patients were immunocompetent and mean age was 41.6 years. Histologically they were diffuse large cell lymphoma: 25 (83.3) were B cell, 1(3.3) was T cell and 4 (13.3) were unclassified. EBV LMP-1 showed variable membrane and cytoplasmic positivity in 24 (80) patients. In situ hybridization for EBER was negative in all the 19 patients studied. Conclusion: In this region of the world probably EBV has no etiologic role in PCNSL in immunocompetent individuals.
C1 [Tandon, Ashwani; Challa, Sundaram; Shanmugam, M.; Gopalan, Swarnalatha; Paul, Roshni T.; Digumarthi, Raghunadharao] Nizams Inst Med Sci, Dept Pathol, Hyderabad 500082, Andhra Pradesh, India.
C3 Nizam's Institute of Medical Sciences
RP Challa, S (corresponding author), Nizams Inst Med Sci, Dept Pathol, Hyderabad 500082, Andhra Pradesh, India.
EM challa_sundaram@yahoo.com
RI Challa, Sundaram/JZD-6201-2024; Digumarti, Raghunadharao/H-4075-2019
OI Digumarti, Raghunadharao/0000-0003-2876-3475
CR Agarwal S, 2002, HUM PATHOL, V33, P146, DOI 10.1053/hupa.2002.31925
   Alderson L, 1996, J NEUROL NEUROSUR PS, V60, P102, DOI 10.1136/jnnp.60.1.102
   Anagnostopoulos I, 1996, HISTOPATHOLOGY, V29, P297, DOI 10.1111/j.1365-2559.1996.tb01414.x
   BIRX DL, 1986, NEW ENGL J MED, V314, P874, DOI 10.1056/NEJM198604033141403
   Camilleri-Broet S, 1998, AM J CLIN PATHOL, V110, P607, DOI 10.1093/ajcp/110.5.607
   CamilleriBroet S, 1997, HUM PATHOL, V28, P367, DOI 10.1016/S0046-8177(97)90137-4
   DEANGELIS LM, 1992, CANCER, V70, P1607, DOI 10.1002/1097-0142(19920915)70:6<1607::AID-CNCR2820700628>3.0.CO;2-J
   DEANGELIS LM, 1991, CANCER, V67, P431
   EPSTEIN MA, 1964, LANCET, V1, P702, DOI 10.1016/s0140-6736(64)91524-7
   Glaser SL, 1997, INT J CANCER, V70, P375, DOI 10.1002/(SICI)1097-0215(19970207)70:4<375::AID-IJC1>3.0.CO;2-T
   Gulley ML, 2002, AM J CLIN PATHOL, V117, P259
   Gulley ML, 2001, J MOL DIAGN, V3, P1, DOI 10.1016/S1525-1578(10)60642-3
   HAMILTONDUTOIT SJ, 1993, BLOOD, V82, P619
   Hammer RD, 1996, AM J CLIN PATHOL, V106, P469
   JIWA NM, 1995, J CLIN PATHOL, V48, P438, DOI 10.1136/jcp.48.5.438
   JOHANNSEN E, 1995, J VIROL, V69, P253, DOI 10.1128/JVI.69.1.253-262.1995
   Kulwichit W, 1998, P NATL ACAD SCI USA, V95, P11963, DOI 10.1073/pnas.95.20.11963
   Niedobitek G, 1997, J PATHOL, V182, P151, DOI 10.1002/(SICI)1096-9896(199706)182:2<151::AID-PATH824>3.0.CO;2-3
   ONEILL BP, 1989, MAYO CLIN PROC, V64, P1005, DOI 10.1016/S0025-6196(12)61228-2
   PALLESEN G, 1993, ADV CANCER RES, V62, P79
   PATHMANATHAN R, 1995, NEW ENGL J MED, V333, P693, DOI 10.1056/NEJM199509143331103
   Powari M, 2002, SURG NEUROL, V57, P113, DOI 10.1016/S0090-3019(01)00675-9
   Rao CR, 2003, NEUROL INDIA, V51, P237
   REA D, 1994, ANN ONCOL, V5, pS113, DOI 10.1093/annonc/5.suppl_1.S113
   Roychowdhury S, 2003, CANCER RES, V63, P965
   Sarkar C, 2005, J NEURO-ONCOL, V71, P199, DOI 10.1007/s11060-004-1385-z
   WANG D, 1985, CELL, V43, P831, DOI 10.1016/0092-8674(85)90256-9
   Yau YH, 1996, LANCET, V348, P890, DOI 10.1016/S0140-6736(05)64759-9
NR 28
TC 9
Z9 10
U1 0
U2 0
PU WOLTERS KLUWER MEDKNOW PUBLICATIONS
PI MUMBAI
PA WOLTERS KLUWER INDIA PVT LTD , A-202, 2ND FLR, QUBE, C T S  NO 1498A-2
   VILLAGE MAROL, ANDHERI EAST, MUMBAI, 400059, INDIA
SN 0028-3886
EI 1998-4022
J9 NEUROL INDIA
JI Neurol. India
PD JAN-FEB
PY 2009
VL 57
IS 1
BP 36
EP 40
DI 10.4103/0028-3886.48813
PG 5
WC Neurosciences
WE Science Citation Index Expanded (SCI-EXPANDED)
SC Neurosciences & Neurology
GA 424FU
UT WOS:000264551700009
PM 19305074
OA Green Submitted
DA 2024-06-03
ER

PT J
AU Corti, M
   Metta, H
   Villafañe, MF
   Yampolsky, C
   Schtirbu, R
   Sevilever, G
   Garrido, D
AF Corti, Marcelo
   Metta, Humberto
   Villafane, Maria F.
   Yampolsky, Claudio
   Schtirbu, Ricardo
   Sevilever, Gustavo
   Garrido, Delia
TI Stereotactic brain biopsy in the diagnosis of focal brain lesions in
   AIDS
SO MEDICINA-BUENOS AIRES
LA Spanish
DT Article
DE focal brain lesions; AIDS; HIV; stereotactic biopsy
ID ACQUIRED-IMMUNODEFICIENCY-SYNDROME; ACTIVE ANTIRETROVIRAL THERAPY;
   EXPERIENCE; SYSTEM; DISEASE; CHAGAS
AB Focal brain lesions are frequent complications among HIV/AIDS patients. Between January 1999 and May 2007, 83 procedures of stereotactic brain biopsies in HIV/AIDS patients with focal cerebral lesions were carried out. The inclusion criteria were lack of response to current diagnostic and therapeutic guidelines for brain lesions. All the samples underwent microscopic evaluation during surgery to assert valid material and delayed histopathological and microbiological examination. Forty one patient images demonstrated multiple brain lesions. Sixty two cases had supratentorial localization, 4 lesions were located beneath the tentorium and 17 showed both settings. Fifty one lesions presented peripheral enhancement after contrast computed tomography (CT) or magnetic resonance imaging (MRI). A 100% of useful samples recovery was achieved. Progressive multifocal leucoencephalopathy (PML) was the most frequent diagnosis (29%), followed by primary central nervous system lymphoma (PCNSL) (23%), and toxoplasmosis (15.7%). Statistically significant association was observed between histopathological diagnosis and lesion location and between those and peripheral ring enhancement images. The positive diagnostic rate of the invasive procedure was 90.3%. The morbidity/mortality rate was 2.4% in this series. In conclusion, the stereotactic brain biopsy ordered early during the patient's evolution showed a good performance in order to achieve a prompt and accurate diagnosis and to guide the therapeutic scheme in these AIDS patients with focal brain lesions.
C1 [Corti, Marcelo; Metta, Humberto; Villafane, Maria F.; Yampolsky, Claudio] Univ Buenos Aires, HIV Sida, Div B, RA-1053 Buenos Aires, DF, Argentina.
   [Schtirbu, Ricardo] Univ Buenos Aires, Hosp Enfermedades Infecciosas FJ Muniz, Serv Anat Patol, RA-1053 Buenos Aires, DF, Argentina.
   [Sevilever, Gustavo] Univ Buenos Aires, FLENI, Lab Anat Patol, RA-1053 Buenos Aires, DF, Argentina.
   [Garrido, Delia] Univ Buenos Aires, Fac Farm & Bioquim, Catedra Matemat, RA-1053 Buenos Aires, DF, Argentina.
C3 University of Buenos Aires; University of Buenos Aires; University of
   Buenos Aires; University of Buenos Aires
RP Corti, M (corresponding author), Puan 381, RA-1406 Buenos Aires, DF, Argentina.
EM marcelocorti@fibertel.com.ar
RI Sevlever, Gustavo/Q-2219-2015
OI Sevlever, Gustavo/0000-0002-9567-7553
CR Ammassari A, 2000, NEUROLOGY, V55, P1194, DOI 10.1212/WNL.55.8.1194
   ANDERS KH, 1986, AM J PATHOL, V124, P537
   CONFORD ME, 1992, CAN J NEUROL SCI, V19, P442
   Corti M, 2004, ENFERM INFEC MICR CL, V22, P332, DOI 10.1157/13063045
   Corti Marcelo E., 2004, Rev. Inst. Med. trop. S. Paulo, V46, P195, DOI 10.1590/S0036-46652004000400004
   Firlik KS, 1999, J NEUROSURG, V91, P454, DOI 10.3171/jns.1999.91.3.0454
   Gildenberg PL, 2000, CLIN INFECT DIS, V30, P491, DOI 10.1086/313685
   GOERSS S, 1982, NEUROSURGERY, V10, P375, DOI 10.1227/00006123-198203000-00014
   Hornef MW, 1999, ARCH INTERN MED, V159, P2590, DOI 10.1001/archinte.159.21.2590
   Horsley V, 1908, BRAIN, V31, P45, DOI 10.1093/brain/31.1.45
   LEVY RM, 1985, J NEUROSURG, V62, P475, DOI 10.3171/jns.1985.62.4.0475
   Manigot DA, 1998, MEDICINA-BUENOS AIRE, V58, P522
   Masliah E, 2000, AIDS, V14, P69, DOI 10.1097/00002030-200001070-00008
   MITLER M, 1996, J NEUROSURG, V85, P1091
   Monforte AD, 2004, ANN NEUROL, V55, P320, DOI 10.1002/ana.10827
   Montero A, 1998, MEDICINA-BUENOS AIRE, V58, P504
   Rosenow JM, 2007, NEUROSURGERY, V61, P130, DOI 10.1227/01.neu.0000279733.28768.ff
   Sadler M, 1998, QJM-INT J MED, V91, P205, DOI 10.1093/oxfordjournals.qjmed.a030150
   Skiest DJ, 2002, CLIN INFECT DIS, V34, P103, DOI 10.1086/324350
   SOTO I, 2003, 6 C ARG SID AN 2003
   SOTO PV, 2006, NEUROTARGET, V2, P45
   SPIEGEL EA, 1947, SCIENCE, V106, P349, DOI 10.1126/science.106.2754.349
   WEISS LM, 1991, AM J PATHOL, V139, P1259
NR 23
TC 9
Z9 11
U1 0
U2 1
PU MEDICINA (BUENOS AIRES)
PI BUENOS AIRES
PA DONATO ALVAREZ 3150, 1427 BUENOS AIRES, ARGENTINA
SN 0025-7680
J9 MEDICINA-BUENOS AIRE
JI Med.-Buenos Aires
PY 2008
VL 68
IS 4
BP 285
EP 290
PG 6
WC Medicine, General & Internal
WE Science Citation Index Expanded (SCI-EXPANDED)
SC General & Internal Medicine
GA 348FN
UT WOS:000259196500003
PM 18786884
DA 2024-06-03
ER

PT J
AU Sonoda, Y
   Matsumoto, K
   Kakuto, Y
   Nishino, Y
   Kumabe, T
   Tominaga, T
   Katakura, R
AF Sonoda, Y.
   Matsumoto, K.
   Kakuto, Y.
   Nishino, Y.
   Kumabe, T.
   Tominaga, T.
   Katakura, R.
TI Primary CNS lymphoma treated with combined intra-arterial ACNU and
   radiotherapy
SO ACTA NEUROCHIRURGICA
LA English
DT Article
DE lymphoma; intra-arterial administration; ACNU; central nervous system
ID CENTRAL-NERVOUS-SYSTEM; NON-HODGKINS-LYMPHOMA; INTRA-ARTERIAL
   CHEMOTHERAPY; COMBINED-MODALITY THERAPY; LONG-TERM SURVIVAL; PHASE-II;
   RADIATION-THERAPY; MALIGNANT GLIOMAS; EUROPEAN ORGANIZATION;
   ONCOLOGY-GROUP
AB Object. To assess whether nimustine (ACNU), a drug that can cross the blood brain barrier, combined with radiotherapy, improved the survival of patients with primary central nervous system lymphoma (PCNSL).
   Clinical materials and methods. Between 1995 and 2005, we treated 63 immunocompetent PCNSL patients with combination therapy consisting of intra-arterial ACNU (100 mg/m(2)) and whole brain radiotherapy (36-50 Gy). Their median age was 60 years (range 28-81). The median follow-up was 24 months.
   Findings. With this regimen we achieved a complete response rate of 75% (43 of 57 patients). Kaplan-Meier estimates for median progression-free survival and median overall survival were 26 and 39 months, respectively. The 3- and 5-year survival rates were 51% (95% confidence interval [CI], 36-65%) and 32% (95% CI, 17-47%), respectively. By multivariate analysis, age (< 60 vs. > 60 years) was the only statistically significant prognostic factor; the WBRT dose, sex, and number of tumors were not significant prognostic factors in this study. Myelosuppression was the most frequent side effect, 60% of patients experienced grade 3-4 leukopenia. Late neurotoxicity as a result of treatment was observed in 14 of 43 patients (34%) and higher age (> 60) was associated with a high risk of neurotoxicity.
   Conclusion. The intra-arterial administration of ACNU combined with radiation therapy yielded a high response rate at acceptable toxicity levels in younger patients with PCNSL. However, late neurotoxicity was a serious complication in patients above 60 years of age.
C1 Tohoku Univ, Sch Med, Dept Neurosurg, Aoba Ku, Sendai, Miyagi 9808574, Japan.
   Miyagi Canc Ctr, Res Inst, Div Epidemiol, Natori, Miyagi, Japan.
   Miyagi Canc Ctr Hosp, Natori, Miyagi, Japan.
   Miyagi Canc Ctr Hosp, Dept Neurosurg, Natori, Miyagi, Japan.
C3 Tohoku University; Miyagi Cancer Center; Miyagi Cancer Center; Miyagi
   Cancer Center
RP Sonoda, Y (corresponding author), Tohoku Univ, Sch Med, Dept Neurosurg, Aoba Ku, 1-1 Seiryo Machi, Sendai, Miyagi 9808574, Japan.
EM sono@nsg.med.tohoku.ac.jp
OI Sonoda, Yukihiko/0000-0001-7651-1374
CR Abrey LE, 1998, J CLIN ONCOL, V16, P859, DOI 10.1200/JCO.1998.16.3.859
   Abrey LE, 2000, J CLIN ONCOL, V18, P3144, DOI 10.1200/JCO.2000.18.17.3144
   Bessell EM, 2004, INT J RADIAT ONCOL, V59, P501, DOI 10.1016/j.ijrobp.2003.11.001
   Bessell EM, 2002, J CLIN ONCOL, V20, P231, DOI 10.1200/JCO.20.1.231
   *CENTR BRAIN TUM R, 2003, CENTR BRAIN TUM REG
   CHAMBERLAIN MC, 1992, J NEURO-ONCOL, V14, P271
   Chauveinc L, 1996, J NEURO-ONCOL, V27, P141
   Deangelis L M, 1995, Oncology (Williston Park), V9, P63
   DEANGELIS LM, 1992, J CLIN ONCOL, V10, P635, DOI 10.1200/JCO.1992.10.4.635
   DeAngelis LM, 2002, J CLIN ONCOL, V20, P4643, DOI 10.1200/JCO.2002.11.013
   DeAngelis LM, 1999, J NEURO-ONCOL, V43, P249, DOI 10.1023/A:1006258619757
   Ferreri AJM, 2000, ANN ONCOL, V11, P927, DOI 10.1023/A:1008376412784
   GREENBERG HS, 1984, J NEUROSURG, V61, P423, DOI 10.3171/jns.1984.61.3.0423
   Hayashi A, 1993, Gan To Kagaku Ryoho, V20, P1043
   Hiraga S, 1999, J NEUROSURG, V91, P221, DOI 10.3171/jns.1999.91.2.0221
   Hoang-Xuan K, 2003, J CLIN ONCOL, V21, P2726, DOI 10.1200/JCO.2003.11.036
   HOCHBERG FH, 1985, J NEUROSURG, V63, P876, DOI 10.3171/jns.1985.63.6.0876
   KAPLAN EL, 1958, J AM STAT ASSOC, V53, P457, DOI 10.2307/2281868
   Kochi M, 2000, J NEURO-ONCOL, V49, P63, DOI 10.1023/A:1006457502972
   LACHANCE DH, 1994, NEUROLOGY, V44, P1721, DOI 10.1212/WNL.44.9.1721
   MACDONALD DR, 1990, J CLIN ONCOL, V8, P1277, DOI 10.1200/JCO.1990.8.7.1277
   Mead GM, 2000, CANCER, V89, P1359, DOI 10.1002/1097-0142(20000915)89:6<1359::AID-CNCR21>3.0.CO;2-9
   NELSON DF, 1992, INT J RADIAT ONCOL, V23, P9, DOI 10.1016/0360-3016(92)90538-S
   O'Brien PC, 2006, INT J RADIAT ONCOL, V64, P408, DOI 10.1016/j.ijrobp.2005.07.958
   O'Neill BP, 1999, INT J RADIAT ONCOL, V43, P559, DOI 10.1016/S0360-3016(98)00450-7
   PETO R, 1977, BRIT J CANCER, V35, P1, DOI 10.1038/bjc.1977.1
   Poortmans PMP, 2003, J CLIN ONCOL, V21, P4483, DOI 10.1200/JCO.2003.03.108
   ROOSEN N, 1989, CANCER-AM CANCER SOC, V64, P1984, DOI 10.1002/1097-0142(19891115)64:10<1984::AID-CNCR2820641003>3.0.CO;2-S
   TAKAKURA K, 1986, J NEUROSURG, V64, P53, DOI 10.3171/jns.1986.64.1.0053
   TSUBOI K, 1995, J NEURO-ONCOL, V23, P223, DOI 10.1007/BF01059953
   VEGA F, 1992, J NEURO-ONCOL, V13, P131
   YAMASAKI T, 1993, SURG NEUROL, V40, P383, DOI 10.1016/0090-3019(93)90217-O
NR 32
TC 9
Z9 9
U1 0
U2 2
PU SPRINGER WIEN
PI WIEN
PA SACHSENPLATZ 4-6, PO BOX 89, A-1201 WIEN, AUSTRIA
SN 0001-6268
J9 ACTA NEUROCHIR
JI Acta Neurochir.
PD NOV
PY 2007
VL 149
IS 11
BP 1183
EP 1189
DI 10.1007/s00701-007-1277-z
PG 7
WC Clinical Neurology; Surgery
WE Science Citation Index Expanded (SCI-EXPANDED)
SC Neurosciences & Neurology; Surgery
GA 230LL
UT WOS:000250877900027
PM 17712511
DA 2024-06-03
ER

PT J
AU Yamanaka, R
   Shinbo, Y
   Sano, M
   Homma, J
   Tsuchiya, N
   Yajima, N
   Tamura, T
   Hondoh, H
   Takahashi, H
   Morii, K
   Onda, K
   Tanaka, R
AF Yamanaka, Ryuya
   Shinbo, Yoshikatsu
   Sano, Masakazu
   Homma, Jumpei
   Tsuchiya, Naoto
   Yajima, Naoki
   Tamura, Tetsuro
   Hondoh, Hiroaki
   Takahashi, Hideaki
   Morii, Ken
   Onda, Kiyoshi
   Tanaka, Ryuichi
TI Salvage therapy and late neurotoxicity in patients with recurrent
   primary CNS lymphoma treated with a modified ProMACE-MOPP hybrid regimen
SO LEUKEMIA & LYMPHOMA
LA English
DT Article
DE primary CNS lymphoma; pro-MACE MOPP hybrid; neurotoxicity; salvage
   therapy
ID NERVOUS-SYSTEM LYMPHOMA; HIGH-DOSE METHOTREXATE; COMBINED-MODALITY
   THERAPY; NON-HODGKINS-LYMPHOMA; PHASE-II MULTICENTER; INTRAVENTRICULAR
   CHEMOTHERAPY; DEFERRED RADIOTHERAPY; TRIAL; TEMOZOLOMIDE; SURVIVAL
AB We report the efficacy of salvage therapy with a modified ProMACE-MOPP combined with radiation in patients with primary central nervous system lymphoma (PCNSL). Thirty-two immunocompetent patients were treated with a regimen of pirarubicin, cyclophosphamide, etoposide, vincristin, and methotrexate (MTX: 500 mg/m(2)) administered in 21-day cycles. Patients received 20 Gy of whole-brain radiotherapy after three cycles of chemotherapy. A single cycle of chemotherapy was repeated every four months for two years. Nine patients with CNS relapse were retreated with additional cycles of the ProMACE- MOPP hybrid regimen with a 90% objective response rate. Median complete response (CR) duration was 13.2 months and median survival time (MST) for the nine patients treated after initial relapse was 30 months. One of 17 patients (5.8%) who had less than 20 Gy of whole brain irradiation developed dementia. In contrast, six of seven (85.7%) patients who had more than 30 Gy of whole brain radiotherapy became demented. Maintaining a moderate dose of MTX, while adding chemotherapeutic agents and 20 Gy of whole brain radiation therapy, improved disease control and overall survival and lowered the incidence of delayed neurologic toxicity in patients with PCNSL. Additional treatment with a ProMACE-MOPP hybrid regimen is still effective for relapsed disease.
C1 Niigata Univ, Brain Res Inst, Dept Neurosurg, Niigata 951, Japan.
   Kurume Univ, Sch Med, Res Ctr Innovat Canc Therapy, Kurume, Fukuoka 830, Japan.
   Itoigawa Gen Hosp, Dept Neurosurg, Itoigawa 9418502, Japan.
   Niigata Prefectural Cent Hosp, Dept Neurosurg, Takada 9430192, Japan.
   Toyama Prefectural Cent Hosp, Dept Neurosurg, Toyama 930, Japan.
C3 Niigata University; Kurume University; Kenritsugan Center Niigata
   Hospital
RP Yamanaka, R (corresponding author), Kurume Univ, Sch Med, Res Ctr Innovat Canc Therapy, Asahimachi 67, Kurume, Fukuoka 830, Japan.
EM ryaman@med.kurume-u.ac.jp
RI Yamanaka, Ryuya/AFL-0782-2022
OI Yamanaka, Ryuya/0000-0003-2941-7996
CR Abrey LE, 1998, J CLIN ONCOL, V16, P859, DOI 10.1200/JCO.1998.16.3.859
   Abrey LE, 2000, J CLIN ONCOL, V18, P3144, DOI 10.1200/JCO.2000.18.17.3144
   Bessell EM, 2001, INT J RADIAT ONCOL, V50, P457, DOI 10.1016/S0360-3016(01)01451-1
   BLAY JY, 1995, BLOOD, V86, P2922
   Brada M, 1998, INT J RADIAT ONCOL, V40, P1157, DOI 10.1016/S0360-3016(98)00002-9
   Cher L, 1996, NEUROLOGY, V46, P1757, DOI 10.1212/WNL.46.6.1757
   DEANGELIS LM, 1992, J CLIN ONCOL, V10, P635, DOI 10.1200/JCO.1992.10.4.635
   Endo S, 2002, JPN J CANCER RES, V93, P1308, DOI 10.1111/j.1349-7006.2002.tb01239.x
   Enting RH, 2004, NEUROLOGY, V63, P901, DOI 10.1212/01.WNL.0000137050.43114.42
   Fischer L, 2006, ANN ONCOL, V17, P1141, DOI 10.1093/annonc/mdl070
   Freilich RJ, 1996, NEUROLOGY, V46, P435, DOI 10.1212/WNL.46.2.435
   GLASS J, 1994, J NEUROSURG, V81, P188, DOI 10.3171/jns.1994.81.2.0188
   Herrlinger U, 2002, ANN NEUROL, V51, P247, DOI 10.1002/ana.10102
   NEUWELT EA, 1991, J CLIN ONCOL, V9, P1580, DOI 10.1200/JCO.1991.9.9.1580
   O'Brien P, 2000, J CLIN ONCOL, V18, P519, DOI 10.1200/JCO.2000.18.3.519
   O'Brien PC, 2006, INT J RADIAT ONCOL, V64, P408, DOI 10.1016/j.ijrobp.2005.07.958
   Omuro AMP, 2005, ARCH NEUROL-CHICAGO, V62, P1595, DOI 10.1001/archneur.62.10.1595
   Pels H, 2003, J CLIN ONCOL, V21, P4489, DOI 10.1200/JCO.2003.04.056
   Plotkin SR, 2004, CLIN CANCER RES, V10, P5643, DOI 10.1158/1078-0432.CCR-04-0159
   Poortmans PMP, 2003, J CLIN ONCOL, V21, P4483, DOI 10.1200/JCO.2003.03.108
   Reni M, 2004, EUR J CANCER, V40, P1682, DOI 10.1016/j.ejca.2004.03.008
   Reni M, 1999, BRIT J CANCER, V79, P530, DOI 10.1038/sj.bjc.6690083
   Sandor V, 1998, J CLIN ONCOL, V16, P3000, DOI 10.1200/JCO.1998.16.9.3000
   Schlegel U, 2001, J NEUROL NEUROSUR PS, V71, P118, DOI 10.1136/jnnp.71.1.118
   Yamanaka R, 2005, ANN HEMATOL, V84, P447, DOI 10.1007/s00277-005-1005-9
   Yamanaka R, 2004, ONCOL REP, V12, P563
NR 26
TC 9
Z9 11
U1 0
U2 1
PU TAYLOR & FRANCIS LTD
PI ABINGDON
PA 2-4 PARK SQUARE, MILTON PARK, ABINGDON OR14 4RN, OXON, ENGLAND
SN 1042-8194
EI 1029-2403
J9 LEUKEMIA LYMPHOMA
JI Leuk. Lymphoma
PY 2007
VL 48
IS 6
BP 1119
EP 1126
DI 10.1080/10428190701299564
PG 8
WC Oncology; Hematology
WE Science Citation Index Expanded (SCI-EXPANDED)
SC Oncology; Hematology
GA 186LB
UT WOS:000247779100013
PM 17577775
DA 2024-06-03
ER

PT J
AU Giglio, P
   Bakshi, R
   Block, S
   Ostrow, P
   Pullicino, PM
AF Giglio, P
   Bakshi, R
   Block, S
   Ostrow, P
   Pullicino, PM
TI Primary central nervous system lymphoma masquerading as herpes
   encephalitis: Clinical, magnetic resonance imaging, and pathologic
   findings
SO AMERICAN JOURNAL OF THE MEDICAL SCIENCES
LA English
DT Article
DE magnetic resonance imaging; brain; lymphoma; herpes encephalitis
ID CNS LYMPHOMA; MR
AB An 84-year-old man presented with acute confusion, global aphasia, and fever. Magnetic resonance imaging (MRI) showed hyperintense lesions on T2-weighted and fluid-attenuated inversion recovery (FLAIR) images predominantly affecting the cortical gray matter of the left mesial temporal and inferior frontal lobes, and insula. Acyclovir was prescribed for presumed viral encephalitis. Clinical and MRI worsening prompted a left temporal lobe biopsy that revealed primary central nervous system lymphoma (PCNSL). This case adds to the MRI spectrum of PCNSL and illustrates that it may mimic the clinical and MRI presentation of herpes simplex encephalitis.
C1 SUNY Buffalo, Buffalo Neuroimaging Anal Ctr, Sch Med & Biomed Sci, Buffalo, NY 14203 USA.
   SUNY Buffalo, Dept Neurol, Sch Med & Biomed Sci, Buffalo, NY 14203 USA.
   SUNY Buffalo, Dept Imaging Serv, Sch Med & Biomed Sci, Buffalo, NY 14203 USA.
   SUNY Buffalo, Dept Pathol Neuropathol, Sch Med & Biomed Sci, Buffalo, NY 14203 USA.
   SUNY Buffalo, Jacobs Neurol Inst, Sch Med & Biomed Sci, Buffalo, NY 14203 USA.
   SUNY Buffalo, Kaleida Hlth, Sch Med & Biomed Sci, Buffalo, NY 14203 USA.
C3 State University of New York (SUNY) System; State University of New York
   (SUNY) Buffalo; State University of New York (SUNY) System; State
   University of New York (SUNY) Buffalo; State University of New York
   (SUNY) System; State University of New York (SUNY) Buffalo; State
   University of New York (SUNY) System; State University of New York
   (SUNY) Buffalo; State University of New York (SUNY) System; State
   University of New York (SUNY) Buffalo; State University of New York
   (SUNY) System; State University of New York (SUNY) Buffalo; Kaleida
   Health
RP Bakshi, R (corresponding author), SUNY Buffalo, Buffalo Neuroimaging Anal Ctr, Sch Med & Biomed Sci, 100 High St Suite,E2, Buffalo, NY 14203 USA.
RI pullicino, Patrick/AAO-9018-2021
CR Bakshi R, 1999, DEMENT GERIATR COGN, V10, P152, DOI 10.1159/000017116
   BAKSHI R, 1998, BAKERS CLIN NEUROLOG, P1
   HOCHBERG FH, 1988, J NEUROSURG, V68, P835, DOI 10.3171/jns.1988.68.6.0835
   Johnson BA, 1997, AM J NEURORADIOL, V18, P563
   ROMANGOLDSTEIN SM, 1992, AM J NEURORADIOL, V13, P1207
   SCHWAIGHOFER BW, 1989, AM J NEURORADIOL, V10, P725
   Thurnher MM, 2001, NEURORADIOLOGY, V43, P29, DOI 10.1007/s002340000480
NR 7
TC 9
Z9 10
U1 0
U2 0
PU LIPPINCOTT WILLIAMS & WILKINS
PI PHILADELPHIA
PA 530 WALNUT ST, PHILADELPHIA, PA 19106-3621 USA
SN 0002-9629
J9 AM J MED SCI
JI Am. J. Med. Sci.
PD JAN
PY 2002
VL 323
IS 1
BP 59
EP 61
DI 10.1097/00000441-200201000-00011
PG 3
WC Medicine, General & Internal
WE Science Citation Index Expanded (SCI-EXPANDED)
SC General & Internal Medicine
GA 511LB
UT WOS:000173264400011
PM 11814145
DA 2024-06-03
ER

PT J
AU Hoang-Xuan, K
   Delattre, JY
AF Hoang-Xuan, K
   Delattre, JY
TI Ongoing protocols for non-AIDS primary central nervous system lymphoma
SO JOURNAL OF NEURO-ONCOLOGY
LA English
DT Article; Proceedings Paper
CT UICC International Symposium on Primary CNS Lymphoma
CY OCT 18, 1997
CL TUBINGEN, GERMANY
DE primary central nervous system lymphoma; chemotherapy; radiotherapy
ID PRIMARY CNS LYMPHOMA; NON-HODGKINS-LYMPHOMA; RADIATION-THERAPY;
   CHEMOTHERAPY; METHOTREXATE; RADIOTHERAPY; SURVIVAL; BRAIN
AB The optimal treatment for primary central nervous system lymphoma (PCNSL) remains undefined. In this paper, we review the main multi-institutional ongoing protocols for PCNSL. Most of the current protocols evaluate the efficacy of combination high-dose methotrexate-based chemotherapy and brain irradiation in phase II studies. Some trials focus on chemotherapy alone as initial treatment, in order to minimize long-term cognitive sequellae. Because old age appears as a major predisposing factor for combined RT and CT neurotoxicity some specific protocols have been proposed to this particular population.
C1 Hop La Pitie Salpetriere, Div Mazarin, Neurol Clin, F-75013 Paris, France.
   Hop La Pitie Salpetriere, Div Mazarin, INSERM, U495, F-75013 Paris, France.
C3 Sorbonne Universite; Assistance Publique Hopitaux Paris (APHP); Hopital
   Universitaire Pitie-Salpetriere - APHP; Sorbonne Universite; Assistance
   Publique Hopitaux Paris (APHP); Hopital Universitaire Pitie-Salpetriere
   - APHP; Institut National de la Sante et de la Recherche Medicale
   (Inserm)
RP Hop La Pitie Salpetriere, Div Mazarin, Neurol Clin, 47 Bld Hop, F-75013 Paris, France.
RI Hoang-Xuan, Khe/O-7527-2017
OI Hoang Xuan, Khe/0000-0003-4072-1999
CR Bessell EM, 1996, J CLIN ONCOL, V14, P945, DOI 10.1200/JCO.1996.14.3.945
   BLAY JY, 1995, BLOOD, V86, P2922
   Cher L, 1996, NEUROLOGY, V46, P1757, DOI 10.1212/WNL.46.6.1757
   Dahlborg S A, 1996, Cancer J Sci Am, V2, P166
   Deangelis L M, 1995, Oncology (Williston Park), V9, P63
   DEANGELIS LM, 1992, J CLIN ONCOL, V10, P635, DOI 10.1200/JCO.1992.10.4.635
   DESABLENS B, 1997, BLOOD S, V90, P587
   FINE HA, 1993, ANN INTERN MED, V119, P1093, DOI 10.7326/0003-4819-119-11-199312010-00007
   Freilich RJ, 1996, NEUROLOGY, V46, P435, DOI 10.1212/WNL.46.2.435
   GABBAI AA, 1989, J NEUROSURG, V70, P190, DOI 10.3171/jns.1989.70.2.0190
   Glass J, 1996, J NEURO-ONCOL, V30, P257
   GLASS J, 1994, J NEUROSURG, V81, P188, DOI 10.3171/jns.1994.81.2.0188
   Hoang-Xuan K, 1998, NEUROLOGY, V50, pA353
   Hoang-Xuan Khe, 1997, Neurology, V48, pA17
   NELSON DF, 1992, INT J RADIAT ONCOL, V23, P9, DOI 10.1016/0360-3016(92)90538-S
   NEUWELT EA, 1991, J CLIN ONCOL, V9, P1580, DOI 10.1200/JCO.1991.9.9.1580
   Reni M, 1997, ANN ONCOL, V8, P227, DOI 10.1023/A:1008201717089
   Sarazin M, 1995, EUR J CANCER, V31A, P2003, DOI 10.1016/0959-8049(95)00345-2
   Soussain C, 1999, NEUROLOGY, V52, pA246
   VIGLIANI MC, 1998, IN PRESS HDB CLIN NE, V24, P68
NR 20
TC 9
Z9 9
U1 0
U2 0
PU SPRINGER
PI NEW YORK
PA ONE NEW YORK PLAZA, SUITE 4600, NEW YORK, NY, UNITED STATES
SN 0167-594X
EI 1573-7373
J9 J NEURO-ONCOL
JI J. Neuro-Oncol.
PD JUL
PY 1999
VL 43
IS 3
BP 287
EP 291
DI 10.1023/A:1006266821574
PG 5
WC Oncology; Clinical Neurology
WE Science Citation Index Expanded (SCI-EXPANDED); Conference Proceedings Citation Index - Science (CPCI-S)
SC Oncology; Neurosciences & Neurology
GA 239YQ
UT WOS:000082798500014
PM 10563435
DA 2024-06-03
ER

PT J
AU Menon, ARR
AF Menon, ARR
TI Melt-rheology of natural rubber modified with phosphorylated cashew nut
   shell liquid prepolymer - A comparative study with spindle oil
SO IRANIAN POLYMER JOURNAL
LA English
DT Article
DE mixing; melt rheology; phosphorylated cashew nut shell liquid; natural
   rubber
ID CARDANOL
AB The mixing behaviour and melt rheology of natural rubber (NR) modified with 10 phr of both phosphorylated cashew nul shell liquid (PCNSL) prepolymer and an aromatic process oil (spindle oil) have been studied on a Brabender Plasticorder at rotor speed ranging from 30 to 90 rpm and temperature ranging from 30 to 140 degrees C. The plasticizing effect of PCNSL and spindle oil on NR is evident from the significant reduction in melt viscosity, power consumption for mixing and activation energy of melt flow of NR with the increase in rotor speed and temperature. PCNSL showed a higher degree of plasticization as compared to spindle oil, particularly at lower rotor speed and temperature.
C1 CSIR, Reg Res Lab, Trivandrum 695019, Kerala, India.
C3 Council of Scientific & Industrial Research (CSIR) - India; CSIR -
   National Institute Interdisciplinary Science & Technology (NIIST)
RI Menon, -/E-4881-2013
CR ALLEN EO, 1967, POLYM ENG SCI, V7, P45
   BARNES HA, 1989, INTRO EHROLOGY RHEOL, V3, P19
   BLAKE WT, 1969, AM LAB, V9, P42
   BLAKE WT, 1966, POL CHAR WORKSH FAIR, P35
   BLAKE WT, 1958, PLAST TECHNOL, V4, P909
   Blyler L.L., 1967, Polym. Eng. Sci, V7, P178, DOI DOI 10.1002/PEN.760070309
   BRYDSON JA, 1981, FLOW PROPERTIES POLY, P9
   CHEREMISINOFF NP, 1987, POLYM MIXING EXTRUSI, P383
   CLAXTON WE, 1965, RUBBER AGE, V93, P80
   Goodrich J., 1967, POLYM ENG SCI, V7, P45, DOI [10.1002/pen.760070112, DOI 10.1002/PEN.760070112]
   HECKAMAN ML, 1972, P SOC PLAST ENG 30 A, P572
   KERN NV, 1968, RUBBER AGE, V100, P66
   LEE GCN, 1969, POLYM ENG SCI, V9, P360, DOI 10.1002/pen.760090508
   MATTHEWS G, 1982, POLYM MIXING TECHNOL, P122
   MCCABE CC, 1959, ANN M SOC RHELO LEH
   MELLEN I, 1961, BEHAV PLASTICIZERS, P128
   MENON ARR, 1995, POLYM-PLAST TECHNOL, V34, P429, DOI 10.1080/03602559508012193
   Menon ARR, 1996, J APPL POLYM SCI, V61, P981, DOI 10.1002/(SICI)1097-4628(19960808)61:6<981::AID-APP12>3.3.CO;2-E
   MENON ARR, 1992, KAUT GUMMI KUNSTST, V45, P708
   MENON ARR, 1994, J APPL POLYM SCI, V51, P2157, DOI 10.1002/app.1994.070511307
   Menon ARR, 1996, POLYM DEGRAD STABIL, V52, P265, DOI 10.1016/0141-3910(96)00007-9
   MENON ARR, 1995, J ADHES SCI TECHNOL, V9, P443, DOI 10.1163/156856195X00383
   Menon ARR, 1998, EUR POLYM J, V34, P923, DOI 10.1016/S0014-3057(97)00224-3
   Menon ARR, 1998, POLYMER, V39, P4033, DOI 10.1016/S0032-3861(97)00539-9
   Menon ARR, 1997, J APPL POLYM SCI, V65, P2183, DOI 10.1002/(SICI)1097-4628(19970912)65:11<2183::AID-APP15>3.0.CO;2-4
   MENON ARR, 1991, RUBBER ASIA, V7, P31
   MENON ARR, 1990, RUBBER REP, V11, P149
   MENON ARR, 1994, POLYM SCI RECENT ADV, V2, P657
   MENON ARR, 1999, IN PRESS J APPL POLY
   MENON ARR, 1997, J FIRE SCI, V51, P1
   MUN LK, 1986, P RUBB GROW C 1986 R
   PEARSON GH, 1982, PLASTICS POLYM SCI T, P519
   Pillai C.K.S., 1988, Indian Patent, Patent No. 176069
   PILLAI CKS, 1990, J APPL POLYM SCI, V41, P2487, DOI 10.1002/app.1990.070410947
   PILLAI CKS, 1988, Patent No. 171782
   STUDEBAKER ML, 1976, RUBBER AGE, V108, P21
NR 36
TC 9
Z9 10
U1 0
U2 2
PU POLYMER RESEARCH CENTER IRAN
PI TEHRAN
PA PO BOX 14185-515, TEHRAN, IRAN
SN 1026-1265
J9 IRAN POLYM J
JI Iran. Polym. J.
PD JUL
PY 1999
VL 8
IS 3
BP 167
EP 173
PG 7
WC Polymer Science
WE Science Citation Index Expanded (SCI-EXPANDED)
SC Polymer Science
GA 277TX
UT WOS:000084950600004
DA 2024-06-03
ER

PT J
AU MONJOUR, A
   POISSON, M
   KUJAS, M
   DELATTRE, JY
AF MONJOUR, A
   POISSON, M
   KUJAS, M
   DELATTRE, JY
TI PRIMARY NON-HODGKIN MALIGNANT-LYMPHOMA OF THE CENTRAL-NERVOUS-SYSTEM
SO REVUE NEUROLOGIQUE
LA French
DT Article
ID HIGH-DOSE METHOTREXATE; CENTRAL NEUROGENIC HYPERVENTILATION;
   ACQUIRED-IMMUNODEFICIENCY-SYNDROME; PRIMARY CEREBRAL LYMPHOMA;
   RETICULUM-CELL SARCOMA; PRIMARY BRAIN LYMPHOMA; PRIMARY CNS LYMPHOMA;
   EPSTEIN-BARR-VIRUS; MULTIPLE-SCLEROSIS; RADIATION-THERAPY
AB The incidence of primary central nervous system lymphoma (PCNSL) is increasing, not only in immunodeficiency states, but also in apparently normal individuals. The most common presentation of PCNSL is that of an intracranial mass lesion. Ocular involvement is associated in 20 % of patients. CT/MR scan typically shows one or several periventricular tumors with indistinct margins that diffusely and densely enhance following contrast infusion. The diagnosis relies on lumbar puncture, vitreous biopsy, or stereotactic biopsy of a brain lesion demonstrating lymphomatous cells. If possible, corticosteroids should be used only after definite diagnosis. Corticosteroids have a cytotoxic effect responsible for transient remission in 40 % of patients. Whole brain radiation therapy induces a complete or partial response in 80 % of patients but recurrence always occurs and the median survival does not exceed 14-18 months. The addition of systemic and intrathecal chemotherapy seems to substantially improve the prognosis with median survival exceeding 3 years in some studies. PCNSL associated with AIDS generally occurs at a late stage of the disease and is the fourth cause of death in AIDS patients. Radiation therapy is useful but the median survival does not exceed 5.5 months because patients most often die of opportunistic infections.
C1 HOP LA PITIE SALPETRIERE, SERV NEUROL, 47 BLVD HOP, F-75651 PARIS 13, FRANCE.
   CTR HOSP GEN LOUIS PASTEUR, SERV NEUROL, COLMAR, FRANCE.
   HOP PITIE, SERV HISTOL, F-75651 PARIS 13, FRANCE.
C3 Assistance Publique Hopitaux Paris (APHP); Hopital Universitaire
   Pitie-Salpetriere - APHP; Sorbonne Universite; Sorbonne Universite;
   Assistance Publique Hopitaux Paris (APHP); Hopital Universitaire
   Pitie-Salpetriere - APHP
CR ABELSON HT, 1981, CANCER TREAT REP, V65, P137
   ALLEN JC, 1980, CANCER TREAT REP, V64, P1261
   ANDERS KH, 1989, HUM PATHOL, V20, P326, DOI 10.1016/0046-8177(89)90041-5
   ANDRIEU JM, 1990, SEM HOP PARIS, V66, P2690
   AOZASA K, 1990, INT J CANCER, V45, P632, DOI 10.1002/ijc.2910450410
   Arrue P, 1987, J Radiol, V68, P777
   Bailey P, 1929, ARCH SURG-CHICAGO, V18, P1359, DOI 10.1001/archsurg.1929.01140130449031
   BARSKY MF, 1989, J CAN ASSOC RADIOL, V40, P80
   BASHIR R, 1989, J NEURO-ONCOL, V7, P249
   BAUMGARTNER JE, 1990, J NEUROSURG, V73, P206, DOI 10.3171/jns.1990.73.2.0206
   BENDER GP, 1989, MINN MED, V72, P157
   BERRY MP, 1981, INT J RADIAT ONCOL, V7, P55, DOI 10.1016/0360-3016(81)90060-2
   BLEYER WA, 1978, BLOOD, V51, P835
   BLEYER WA, 1981, CANCER TREAT REP, V65, P89
   BORENSTEIN D, 1988, CANCER-AM CANCER SOC, V62, P375, DOI 10.1002/1097-0142(19880715)62:2<375::AID-CNCR2820620224>3.0.CO;2-3
   BORSI JD, 1990, PEDIATR HEMAT ONCOL, V7, P13, DOI 10.3109/08880019009034317
   BUCHHEIT F, 1989, FLAMMARION MED SCI, P425
   BUGE A, 1977, ANN MED INTERNE, V128, P969
   BURSTEIN SD, 1963, CANCER-AM CANCER SOC, V16, P289, DOI 10.1002/1097-0142(196303)16:3<289::AID-CNCR2820160304>3.0.CO;2-Z
   CAINCROSS JG, 1988, NEUROLOGY, V38, P724
   CELLERIER P, 1984, NEURORADIOLOGY, V26, P485, DOI 10.1007/BF00342686
   CHAMBERLAIN MC, 1990, ARCH NEUROL-CHICAGO, V47, P1113, DOI 10.1001/archneur.1990.00530100081017
   CHAZOT G, 1981, REV NEUROL-FRANCE, V137, P291
   DEANGELIS LM, 1990, NEUROLOGY, V40, P80, DOI 10.1212/WNL.40.1.80
   DEANGELIS LM, 1990, J NEURO-ONCOL, V9, P177, DOI 10.1007/BF02427840
   DEANGELIS LM, 1991, CANCER-AM CANCER SOC, V67, P1431, DOI 10.1002/1097-0142(19910301)67:5<1431::AID-CNCR2820670527>3.0.CO;2-K
   DELATTRE JY, 1990, ESO MONOGRAPHS SPRIN, P3
   DOLMAN CL, 1979, ARCH NEUROL-CHICAGO, V36, P5, DOI 10.1001/archneur.1979.00500370035004
   DROBACHEFF C, 1989, INT J DERMATOL, V28, P454, DOI 10.1111/j.1365-4362.1989.tb02505.x
   EBY NL, 1988, CANCER-AM CANCER SOC, V62, P2461, DOI 10.1002/1097-0142(19881201)62:11<2461::AID-CNCR2820621135>3.0.CO;2-M
   EDWARDS MS, 1979, CANCER TREAT REP, V63, P1419
   EGELHOFF JC, 1989, PEDIATR RADIOL, V19, P204, DOI 10.1007/BF02388658
   ERVIN T, 1980, CANCER, V45, P1556, DOI 10.1002/1097-0142(19800401)45:7<1556::AID-CNCR2820450707>3.0.CO;2-B
   FORMENTI SC, 1989, CANCER-AM CANCER SOC, V63, P1101, DOI 10.1002/1097-0142(19890315)63:6<1101::AID-CNCR2820630611>3.0.CO;2-R
   GABBAI AA, 1989, J NEUROSURG, V70, P190, DOI 10.3171/jns.1989.70.2.0190
   GAMETCHU B, 1987, SCIENCE, V236, P456, DOI 10.1126/science.3563523
   GEOFFRAY A, 1990, B CANCER, V77, P681
   GHERARDI R, 1985, REV NEUROL-FRANCE, V141, P456
   GONZALEZ DG, 1983, CANCER-AM CANCER SOC, V51, P2048, DOI 10.1002/1097-0142(19830601)51:11<2048::AID-CNCR2820511115>3.0.CO;2-T
   HASSOUN J, 1981, ANN PATHOL, V1, P193
   HEIDEMAN RL, 1989, CANCER RES, V49, P736
   HENRY JM, 1974, CANCER, V34, P1293, DOI 10.1002/1097-0142(197410)34:4<1293::AID-CNCR2820340441>3.0.CO;2-P
   HERBST KD, 1976, CANCER-AM CANCER SOC, V38, P1476, DOI 10.1002/1097-0142(197610)38:4<1476::AID-CNCR2820380405>3.0.CO;2-J
   HOBSON DE, 1986, CAN J NEUROL SCI, V13, P55, DOI 10.1017/S0317167100035800
   HOCHBERG FH, 1988, J NEUROSURG, V68, P835, DOI 10.3171/jns.1988.68.6.0835
   JACK CR, 1988, RADIOLOGY, V167, P211, DOI 10.1148/radiology.167.1.3279454
   JELLINGER K, 1979, CLIN NEUROL NEUROSUR, V81, P173, DOI 10.1016/0303-8467(79)90005-2
   JONES GR, 1985, CANCER-AM CANCER SOC, V56, P2804, DOI 10.1002/1097-0142(19851215)56:12<2804::AID-CNCR2820561216>3.0.CO;2-D
   KAPLAN LD, 1989, JAMA-J AM MED ASSOC, V261, P719
   KAWAKAMI Y, 1985, J NEUROSURG, V62, P522, DOI 10.3171/jns.1985.62.4.0522
   KEPES JJ, 1987, CAN J NEUROL SCI, V14, P109
   LACHANCE DH, 1991, NEUROLOGY, V41, P95, DOI 10.1212/WNL.41.1.95
   Lennert K, 1975, Acta Neuropathol Suppl, VSuppl 6, P1
   LENNERT K, 1981, HISTOPATHOLOGIES LYM
   LEVIN VA, 1989, INT J RADIAT ONCOL, V17, P1357, DOI 10.1016/0360-3016(89)90550-6
   LEVINE AM, 1987, CURR PROB CANCER, V11, P2
   LEWITT PA, 1983, NEUROLOGY, V33, P39, DOI 10.1212/WNL.33.1.39
   LITTMAN P, 1975, CANCER, V35, P1412, DOI 10.1002/1097-0142(197505)35:5<1412::AID-CNCR2820350526>3.0.CO;2-T
   LOEFFLER JS, 1985, J CLIN ONCOL, V3, P490, DOI 10.1200/JCO.1985.3.4.490
   LUKES RJ, 1977, CANCER TREAT REP, V61, P971
   MACKUSICK VA, 1988, MENDELIAN INHERITANC, P329
   MACMAHON EME, 1991, LANCET, V338, P969, DOI 10.1016/0140-6736(91)91837-K
   MARSH WL, 1983, CANCER-AM CANCER SOC, V51, P1125, DOI 10.1002/1097-0142(19830315)51:6<1125::AID-CNCR2820510625>3.0.CO;2-U
   MENDENHALL NP, 1983, CANCER-AM CANCER SOC, V52, P1993, DOI 10.1002/1097-0142(19831201)52:11<1993::AID-CNCR2820521104>3.0.CO;2-C
   METHA BM, 1983, CANCER RES, V43, P436
   MURRAY K, 1986, J NEUROSURG, V65, P600, DOI 10.3171/jns.1986.65.5.0600
   NAKAMINE H, 1989, ACTA NEUROPATHOL, V78, P462, DOI 10.1007/BF00687707
   NEUWELT EA, 1986, CANCER, V58, P1069
   ONEILL BP, 1989, MAYO CLIN PROC, V64, P1005, DOI 10.1016/S0025-6196(12)61228-2
   ONEILL BP, 1989, CANCER-AM CANCER SOC, V64, P1296, DOI 10.1002/1097-0142(19890915)64:6<1296::AID-CNCR2820640621>3.0.CO;2-E
   PATCHELL RA, 1988, NEUROL CLIN, V6, P20
   PATRICK AW, 1989, POSTGRAD MED J, V65, P771, DOI 10.1136/pgmj.65.768.771
   PAUZNER R, 1989, ARCH NEUROL-CHICAGO, V46, P510, DOI 10.1001/archneur.1989.00520410044021
   PITMAN SW, 1977, CANCER TREAT REP, V61, P695
   POEWE WH, 1988, MOVEMENT DISORD, V3, P320, DOI 10.1002/mds.870030406
   POLLACK IF, 1989, CANCER-AM CANCER SOC, V63, P939, DOI 10.1002/1097-0142(19890301)63:5<939::AID-CNCR2820630526>3.0.CO;2-V
   QUALMAN SJ, 1983, CANCER-AM CANCER SOC, V52, P878, DOI 10.1002/1097-0142(19830901)52:5<878::AID-CNCR2820520523>3.0.CO;2-D
   RAPPAPORT H, 1966, ATLAS TUMOR PATHOLOG, V2
   Robez S, 1990, Bull Soc Ophtalmol Fr, V90, P817
   ROCKWOOD EJ, 1984, J NEUROSURG, V61, P369, DOI 10.3171/jns.1984.61.2.0369
   ROSENBERG NL, 1986, ANN NEUROL, V20, P98, DOI 10.1002/ana.410200118
   ROSENBERG SA, 1979, NEW ENGL J MED, V301, P924, DOI 10.1056/NEJM197910253011706
   ROSENBERG SA, 1982, CANCER, V49, P2112
   SCHMIDT BJ, 1984, ANN NEUROL, V15, P478, DOI 10.1002/ana.410150513
   SCHULER D, 1986, MONATSSCHR KINDERH, V134, P765
   SCHWAIGHOFER BW, 1989, AM J NEURORADIOL, V10, P725
   SHAPIRO WR, 1973, ARCH NEUROL-CHICAGO, V28, P96, DOI 10.1001/archneur.1973.00490200044005
   SHAPIRO WR, 1975, NEW ENGL J MED, V293, P161, DOI 10.1056/NEJM197507242930402
   SHAPIRO WR, 1975, NEW ENGL J MED, V28, P96
   SHIBATA S, 1989, NEUROSURGERY, V25, P14, DOI 10.1227/00006123-198907000-00003
   SINGH A, 1982, NEUROLOGY, V32, P1267, DOI 10.1212/WNL.32.11.1267
   SKARIN AT, 1977, BLOOD, V50, P1039
   STEWART DJ, 1984, J NEURO-ONCOL, V2, P289
   STORM AJ, 1985, EUR J CANCER CLIN ON, V21, P759, DOI 10.1016/0277-5379(85)90275-5
   STRONG JM, 1986, CANCER RES, V46, P6101
   SUGITA Y, 1988, SURG NEUROL, V30, P148, DOI 10.1016/0090-3019(88)90102-4
   SUNDERRAJAN EV, 1984, CHEST, V86, P634, DOI 10.1378/chest.86.4.634
   SWINNEN LJ, 1990, NEW ENGL J MED, V323, P1723, DOI 10.1056/NEJM199012203232502
   TRILLET M, 1982, REV NEUROL-FRANCE, V138, P241
   TRUMP DL, 1982, CANCER TREAT REP, V7, P1459
   ULDRY PA, 1988, ARCH SUISS NEUROL, V139, P31
   VASSAL G, 1990, PEDIATR HEMAT ONCOL, V7, P71, DOI 10.3109/08880019009034320
   VERGIER B, 1990, ANN PATHOL, V10, P268
   VITAL C, 1989, ACTA NEUROPATHOL, V78, P105, DOI 10.1007/BF00687410
   WEISSMAN DE, 1990, J NEURO-ONCOL, V9, P171, DOI 10.1007/BF02427839
   Yuile CL, 1938, ARCH PATHOL, V26, P1036
NR 106
TC 9
Z9 9
U1 0
U2 0
PU MASSON EDITEUR
PI MOULINEAUX CEDEX 9
PA 21 STREET CAMILLE DESMOULINS, ISSY, 92789 MOULINEAUX CEDEX 9, FRANCE
SN 0035-3787
EI 2213-0004
J9 REV NEUROL-FRANCE
JI Rev. Neurol.
PY 1992
VL 148
IS 10
BP 589
EP 600
PG 12
WC Clinical Neurology
WE Science Citation Index Expanded (SCI-EXPANDED)
SC Neurosciences & Neurology
GA JT732
UT WOS:A1992JT73200001
PM 1295053
DA 2024-06-03
ER

PT J
AU Sun, J
   Li, Q
   Ding, YJ
   Wei, D
   Hadisurya, M
   Luo, ZJ
   Gu, ZZ
   Chen, BB
   Tao, WA
AF Sun, Jie
   Li, Qing
   Ding, Yajie
   Wei, Dong
   Hadisurya, Marco
   Luo, Zhuojun
   Gu, Zhongze
   Chen, Bobin
   Tao, W. Andy
TI Profiling Phosphoproteome Landscape in Circulating Extracellular
   Vesicles from Microliters of Biofluids through Functionally Tunable
   Paramagnetic Separation
SO ANGEWANDTE CHEMIE-INTERNATIONAL EDITION
LA English
DT Article
DE Cerebrospinal Fluid; Extracellular Vesicles; Phosphoproteomics; Protein
   Modifications; Proteomics
ID CHROMATOGRAPHY; SCHIZOPHRENIA; METASTASIS; LYMPHOMA; INVASION
AB Many biological processes are regulated through dynamic protein phosphorylation. Monitoring disease-relevant phosphorylation events in circulating biofluids is highly appealing but also technically challenging. We introduce here a functionally tunable material and a strategy, extracellular vesicles to phosphoproteins (EVTOP), which achieves one-pot extracellular vesicles (EVs) isolation, extraction, and digestion of EV proteins, and enrichment of phosphopeptides, with only a trace amount of starting biofluids. EVs are efficiently isolated by magnetic beads functionalized with Ti-IV ions and a membrane-penetrating peptide, octa-arginine R-8(+), which also provides the hydrophilic surface to retain EV proteins during lysis. Subsequent on-bead digestion concurrently converts EVTOP to Ti-IV ion-only surface for efficient enrichment of phosphopeptides for phosphoproteomic analyses. The streamlined, ultra-sensitive platform enabled us to quantify 500 unique EV phosphopeptides with only a few mu L of plasma and over 1200 phosphopeptides with 100 mu L of cerebrospinal fluid (CSF). We explored its clinical application of monitoring the outcome of chemotherapy of primary central nervous system lymphoma (PCNSL) patients with a small volume of CSF, presenting a powerful tool for broad clinical applications.
C1 [Sun, Jie; Ding, Yajie; Wei, Dong; Gu, Zhongze] Southeast Univ, Natl Demonstrat Ctr Expt Biomed Engn Educ, State Key Lab Bioelect, Nanjing 210096, Peoples R China.
   [Li, Qing; Chen, Bobin] Huashan Hosp, Dept Hematol, Shanghai 200040, Peoples R China.
   [Hadisurya, Marco; Luo, Zhuojun; Tao, W. Andy] Purdue Univ, Dept Biochem, W Lafayette, IN 47907 USA.
   [Tao, W. Andy] Purdue Univ, Inst Canc Res, W Lafayette, IN 47907 USA.
C3 Southeast University - China; Fudan University; Purdue University
   System; Purdue University; Purdue University System; Purdue University
RP Gu, ZZ (corresponding author), Southeast Univ, Natl Demonstrat Ctr Expt Biomed Engn Educ, State Key Lab Bioelect, Nanjing 210096, Peoples R China.; Chen, BB (corresponding author), Huashan Hosp, Dept Hematol, Shanghai 200040, Peoples R China.; Tao, WA (corresponding author), Purdue Univ, Dept Biochem, W Lafayette, IN 47907 USA.; Tao, WA (corresponding author), Purdue Univ, Inst Canc Res, W Lafayette, IN 47907 USA.
EM gu@seu.edu.cn; bbchen@fudan.edu.cn; watao@purdue.edu
RI Tao, Andy/N-1290-2019
OI Sun, Jie/0000-0002-7394-3013; Tao, Weiguo/0000-0002-5535-5517;
   Hadisurya, Marco/0000-0002-4453-5854
FU National Key Research and Development Program of China [2017YFA0700404];
   National Natural Science Foundation [82227808]; NIH [3RF1AG064250]
FX This project has been funded in part by the National Key Research and
   Development Program of China (no. 2017YFA0700404), the National Natural
   Science Foundation (no. 82227808) to Z.G., and NIH grant 3RF1AG064250 to
   W.A.T.
CR AHO R, 1993, ACTA NEUROPATHOL, V86, P71, DOI 10.1007/BF00454901
   Bahl JMC, 2008, ANAL CHEM, V80, P6308, DOI 10.1021/ac800835y
   Boukouris S, 2015, PROTEOM CLIN APPL, V9, P358, DOI 10.1002/prca.201400114
   Bozuyuk U, 2018, ACS APPL MATER INTER, V10, P33945, DOI 10.1021/acsami.8b11178
   Brzhozovskiy A, 2022, ANAL CHEM, V94, P2016, DOI 10.1021/acs.analchem.1c03782
   Cesi V, 2004, ANN NY ACAD SCI, V1028, P59, DOI 10.1196/annals.1322.007
   Chen IH, 2017, P NATL ACAD SCI USA, V114, P3175, DOI 10.1073/pnas.1618088114
   Chen ZL, 2021, AUTOIMMUN REV, V20, DOI 10.1016/j.autrev.2021.102942
   Duan Y, 2020, CANCERS, V12, DOI 10.3390/cancers12102972
   Gillette MA, 2020, CELL, V182, P200, DOI 10.1016/j.cell.2020.06.013
   Heitzer E, 2019, NAT REV GENET, V20, P71, DOI 10.1038/s41576-018-0071-5
   Hunter T, 2000, CELL, V100, P113, DOI 10.1016/S0092-8674(00)81688-8
   Jaros JAJ, 2012, J PROTEOMICS, V76, P43, DOI 10.1016/j.jprot.2012.05.027
   Jiao FL, 2021, TALANTA, V223, DOI 10.1016/j.talanta.2020.121776
   Kabuyama Y, 2004, CURR OPIN GENET DEV, V14, P492, DOI 10.1016/j.gde.2004.07.001
   Kramer M, 2015, BIOMED RES INT, V2015, DOI 10.1155/2015/208017
   Lesur A, 2021, EXPERT REV PROTEOMIC, V18, P75, DOI 10.1080/14789450.2021.1908895
   Loyet KM, 2005, MOL CELL PROTEOMICS, V4, P235, DOI 10.1074/mcp.R400011-MCP200
   Nakada M, 2001, CANCER RES, V61, P8896
   Ogata Y, 2005, J PROTEOME RES, V4, P837, DOI 10.1021/pr049750o
   Pang XC, 2019, PHARMACOL RES, V144, P235, DOI 10.1016/j.phrs.2019.04.030
   Parikh AR, 2019, NAT MED, V25, P1415, DOI 10.1038/s41591-019-0561-9
   Saito Y, 2020, J CLIN BIOCHEM NUTR, V66, P1, DOI 10.3164/jcbn.19-31
   Sakai H, 2017, NEUROSCI RES, V124, P1, DOI 10.1016/j.neures.2017.06.003
   Salih E, 2010, ANAL BIOCHEM, V407, P19, DOI 10.1016/j.ab.2010.07.012
   Sever R, 2015, CSH PERSPECT MED, V5, DOI 10.1101/cshperspect.a006098
   Sharma RP, 2001, J PSYCHIAT RES, V35, P287, DOI 10.1016/S0022-3956(01)00033-4
   Song YX, 2020, ELECTROPHORESIS, V41, P761, DOI 10.1002/elps.201900246
   Sun J, 2021, ACS APPL MATER INTER, V13, P3622, DOI 10.1021/acsami.0c19400
   Takashima Y, 2020, CLIN CANCER RES, V26, P2754, DOI 10.1158/1078-0432.CCR-18-3851
   Tanno B, 2006, BIOCHEM BIOPH RES CO, V351, P547, DOI 10.1016/j.bbrc.2006.10.062
   Tong XP, 2020, J STROKE CEREBROVASC, V29, DOI 10.1016/j.jstrokecerebrovasdis.2019.104485
   Tun HW, 2008, BLOOD, V111, P3200, DOI 10.1182/blood-2007-10-119099
   Ueno M, 2016, BRAIN TUMOR PATHOL, V33, P89, DOI 10.1007/s10014-016-0255-7
   Wu XF, 2018, J PROTEOME RES, V17, P3308, DOI 10.1021/acs.jproteome.8b00459
   Xu TP, 2014, J HEMATOL ONCOL, V7, DOI 10.1186/s13045-014-0063-7
   Yalak G, 2012, SCI SIGNAL, V5, DOI 10.1126/scisignal.2003273
   Yamamoto S, 2015, LANGMUIR, V31, P8583, DOI 10.1021/acs.langmuir.5b01883
   Yuan Y, 2009, AM J SURG PATHOL, V33, P1673, DOI 10.1097/PAS.0b013e3181b6bde3
   Zheng JH, 2013, BMC GENOMICS, V14, DOI 10.1186/1471-2164-14-777
NR 40
TC 8
Z9 8
U1 38
U2 111
PU WILEY-V C H VERLAG GMBH
PI WEINHEIM
PA POSTFACH 101161, 69451 WEINHEIM, GERMANY
SN 1433-7851
EI 1521-3773
J9 ANGEW CHEM INT EDIT
JI Angew. Chem.-Int. Edit.
PD JUL 17
PY 2023
VL 62
IS 29
DI 10.1002/anie.202305668
EA JUN 2023
PG 8
WC Chemistry, Multidisciplinary
WE Science Citation Index Expanded (SCI-EXPANDED)
SC Chemistry
GA U7PA5
UT WOS:001002736200001
PM 37216424
OA hybrid
DA 2024-06-03
ER

PT J
AU David, KA
   Sundaram, S
   Kim, SH
   Vaca, R
   Lin, Y
   Singer, S
   Malecek, MK
   Carter, J
   Zayac, A
   Kim, MS
   Reddy, N
   Ney, D
   Habib, A
   Strouse, C
   Graber, J
   Bachanova, V
   Salman, S
   Vendiola, JA
   Hossain, N
   Tsang, M
   Major, A
   Bond, DA
   Agrawal, P
   Mier-Hicks, A
   Torka, P
   Rajakumar, P
   Venugopal, P
   Berg, S
   Glantz, M
   Goldlust, SA
   Folstad, M
   Kumar, P
   Ollila, TA
   Cai, JHY
   Spurgeon, S
   Sieg, A
   Cleveland, J
   Chang, JL
   Epperla, N
   Karmali, R
   Naik, S
   Martin, P
   Smith, SM
   Rubenstein, J
   Kahl, B
   Evens, AM
AF David, Kevin A. A.
   Sundaram, Suchitra
   Kim, Seo-Hyun
   Vaca, Ryan
   Lin, Yong
   Singer, Samuel
   Malecek, Mary-Kate
   Carter, Jordan
   Zayac, Adam
   Kim, Myung Sun
   Reddy, Nishitha
   Ney, Douglas
   Habib, Alma
   Strouse, Christopher
   Graber, Jerome
   Bachanova, Veronika
   Salman, Sidra
   Vendiola, Jean Alyxa
   Hossain, Nasheed
   Tsang, Mazie
   Major, Ajay
   Bond, David A. A.
   Agrawal, Prashasti
   Mier-Hicks, Angel
   Torka, Pallawi
   Rajakumar, Priya
   Venugopal, Parameswaran
   Berg, Stephanie
   Glantz, Michael
   Goldlust, Samuel A. A.
   Folstad, Matthew
   Kumar, Pallavi
   Ollila, Thomas A. A.
   Cai, Johnny
   Spurgeon, Stephen
   Sieg, Alex
   Cleveland, Joseph
   Chang, Julie
   Epperla, Narendranath
   Karmali, Reem
   Naik, Seema
   Martin, Peter
   Smith, Sonali M. M.
   Rubenstein, James
   Kahl, Brad
   Evens, Andrew M. M.
TI Older patients with primary central nervous system lymphoma: Survival
   and prognostication across 20 US cancer centers
SO AMERICAN JOURNAL OF HEMATOLOGY
LA English
DT Article
ID PRIMARY CNS LYMPHOMA; INTERNATIONAL EXTRANODAL LYMPHOMA; WHOLE-BRAIN
   RADIOTHERAPY; GERIATRIC ASSESSMENT; ELDERLY-PATIENTS; CELL LYMPHOMA;
   METHOTREXATE; CHEMOTHERAPY; CYTARABINE; CHEMOIMMUNOTHERAPY
AB There is a paucity of large-scale data delineating outcomes and prognostication of older patients with primary central nervous system lymphoma (PCNSL). We retrospectively analyzed 539 newly-diagnosed PCNSL patients ages >= 60 years across 20 U.S. academic centers. The median age was 70 years (range 60-88); at least one geriatric syndrome was present in 46%; the median Cumulative Index Ratings Scale-Geriatrics (CIRS-G) score was 6 (range, 0-27); and 36% had impairment in activities of daily living (ADL). The most common induction regimens were high-dose methotrexate (HD-MTX) +/- rituximab; methotrexate, temozolomide, rituximab (MTR); and rituximab, methotrexate, procarbazine, vincristine (R-MPV). Overall, 70% of patients achieved remission, with 14% undergoing consolidative autologous stem cell transplant (ASCT) and 24% receiving maintenance. With 58-month median follow-up, median progression-free survival (PFS) and overall survival (OS) were 17 months (95% CI 13-22 months) and 43 months (95% CI 31-56 months), respectively. Three-year PFS and OS were highest with MTR (55% and 74%, respectively). With single-agent methotrexate +/- rituximab, 3-year PFS and OS were 30% (p = .0002) and 47% (p = .0072). On multivariate analysis, increasing age at diagnosis and Cooperative Oncology Group (ECOG) performance status (PS) was associated with inferior PFS; age, hypoalbuminemia, higher CIRS-G score, and ECOG PS adversely affected OS. Among patients receiving maintenance, 3-year PFS was 65% versus 45% without maintenance (p = 0.02), with 3-year OS of 84% versus 61%, respectively (p = .0003). Altogether, outcomes in older PCNSL patients appeared optimized with HD-MTX combination induction regimens and maintenance therapy. Furthermore, several prognostic factors, including geriatric measures, were associated with inferior outcomes.
C1 [David, Kevin A. A.; Lin, Yong; Carter, Jordan; Kumar, Pallavi; Evens, Andrew M. M.] Rutgers Canc Inst New Jersey, 195 Little Albany St, New Brunswick, NJ 08903 USA.
   [Sundaram, Suchitra; Mier-Hicks, Angel; Torka, Pallawi] Roswell Pk Canc Inst, Buffalo, NY USA.
   [Kim, Seo-Hyun; Rajakumar, Priya; Venugopal, Parameswaran] Rush Univ, Med Ctr, Chicago, IL USA.
   [Vaca, Ryan; Glantz, Michael; Naik, Seema] Penn State Canc Inst, Hershey, PA USA.
   [Singer, Samuel; Goldlust, Samuel A. A.] John Theurer Canc Ctr, Hackensack, NJ USA.
   [Malecek, Mary-Kate; Kahl, Brad] Washington Univ, St Louis, MO USA.
   [Zayac, Adam; Ollila, Thomas A. A.] Brown Univ, Providence, RI USA.
   [Kim, Myung Sun; Cai, Johnny; Spurgeon, Stephen] Oregon Hlth & Sci Univ, Portland, OR USA.
   [Reddy, Nishitha] Vanderbilt Univ, Nashville, TN USA.
   [Ney, Douglas] Univ Colorado, Aurora, CO USA.
   [Habib, Alma; Bachanova, Veronika] Univ Minnesota, Minneapolis, MN USA.
   [Strouse, Christopher; Sieg, Alex] Univ Iowa, Iowa City, IA USA.
   [Graber, Jerome] Univ Washington, Seattle, WA USA.
   [Salman, Sidra; Vendiola, Jean Alyxa; Hossain, Nasheed; Berg, Stephanie] Loyola Univ, Med Ctr, Maywood, IL USA.
   [Tsang, Mazie; Cleveland, Joseph; Rubenstein, James] Univ Calif San Francisco, San Francisco, CA USA.
   [Major, Ajay; Smith, Sonali M. M.] Univ Chicago, Chicago, IL USA.
   [Bond, David A. A.; Epperla, Narendranath] Ohio State Univ, Div Hematol, Columbus, OH USA.
   [Agrawal, Prashasti; Martin, Peter] Weill Cornell Med Coll, New York, NY USA.
   [Folstad, Matthew; Chang, Julie] Univ Wisconsin, Madison, WI USA.
   [Karmali, Reem] Northwestern Univ, Chicago, IL USA.
C3 Rutgers University System; Rutgers University New Brunswick; Rutgers
   University Biomedical & Health Sciences; Rutgers Cancer Institute of New
   Jersey; Roswell Park Comprehensive Cancer Center; Rush University;
   Pennsylvania Commonwealth System of Higher Education (PCSHE);
   Pennsylvania State University; Penn State Health; Washington University
   (WUSTL); Brown University; Oregon Health & Science University;
   Vanderbilt University; University of Colorado System; University of
   Colorado Anschutz Medical Campus; University of Minnesota System;
   University of Minnesota Twin Cities; University of Iowa; University of
   Washington; University of Washington Seattle; Loyola University Chicago;
   University of California System; University of California San Francisco;
   University of Chicago; University System of Ohio; Ohio State University;
   Cornell University; Weill Cornell Medicine; University of Wisconsin
   System; University of Wisconsin Madison; Northwestern University
RP Evens, AM (corresponding author), Rutgers Canc Inst New Jersey, 195 Little Albany St, New Brunswick, NJ 08903 USA.
EM ae378@cinj.rutgers.edu
RI Strouse, Christopher/GSJ-2176-2022; Ney, Douglas/N-9738-2019; Epperla,
   Narendranath/Y-3943-2019; Major, Ajay/AAQ-5290-2020
OI Strouse, Christopher/0000-0003-4964-167X; Ney,
   Douglas/0000-0001-7273-8141; Epperla, Narendranath/0000-0002-8216-3457;
   Major, Ajay/0000-0001-7261-1335
CR Abrey LE, 2006, J CLIN ONCOL, V24, P5711, DOI 10.1200/JCO.2006.08.2941
   Abrey LE, 2005, J CLIN ONCOL, V23, P5034, DOI 10.1200/JCO.2005.13.524
   Ahn Y, 2017, BLOOD RES, V52, P285, DOI 10.5045/br.2017.52.4.285
   Batchelor T, 2021, J CLIN ONCOL, V39, DOI 10.1200/JCO.2021.39.15_suppl.7506
   Bessell EM, 2004, INT J RADIAT ONCOL, V59, P501, DOI 10.1016/j.ijrobp.2003.11.001
   Ferreri AJM, 2003, J CLIN ONCOL, V21, P266, DOI 10.1200/JCO.2003.09.139
   Ferreri Andres J M, 2019, Am Soc Clin Oncol Educ Book, V39, P454, DOI 10.1200/EDBK_242547
   Ferreri AJM, 2017, LANCET HAEMATOL, V4, pE510, DOI 10.1016/S2352-3026(17)30174-6
   Ferreri AJM, 2016, LANCET HAEMATOL, V3, pE217, DOI 10.1016/S2352-3026(16)00036-3
   Ferreri AJM, 2009, LANCET, V374, P1512, DOI 10.1016/S0140-6736(09)61416-1
   Fritsch K, 2017, LEUKEMIA, V31, P846, DOI 10.1038/leu.2016.334
   Glass J, 2016, J CLIN ONCOL, V34, P1620, DOI 10.1200/JCO.2015.64.8634
   Houillier C, 2019, J CLIN ONCOL, V37, P823, DOI 10.1200/JCO.18.00306
   Kasenda B, 2015, ANN ONCOL, V26, P1305, DOI 10.1093/annonc/mdv076
   Vu K, 2019, BRIT J HAEMATOL, V186, P180, DOI 10.1111/bjh.15787
   Liu CJ, 2020, CANCER MED-US, V9, P2134, DOI 10.1002/cam4.2872
   Martinez-Calle N, 2020, BRIT J HAEMATOL, V190, P394, DOI 10.1111/bjh.16592
   Merli F, 2021, J CLIN ONCOL, V39, P1214, DOI 10.1200/JCO.20.02465
   MILLER MD, 1992, PSYCHIAT RES, V41, P237, DOI 10.1016/0165-1781(92)90005-N
   Mohile SG, 2021, LANCET, V398, P1894, DOI 10.1016/S0140-6736(21)01789-X
   Mohile SG, 2018, J ONCOL PRACT, V14, P442, DOI 10.1200/JOP.18.00180
   Morris PG, 2013, J CLIN ONCOL, V31, P3971, DOI 10.1200/JCO.2013.50.4910
   Nagle Sarah J, 2017, Int J Hematol Oncol, V6, P113, DOI 10.2217/ijh-2017-0020
   Omuro A, 2015, LANCET HAEMATOL, V2, pE251, DOI 10.1016/S2352-3026(15)00074-5
   Pulczynski EJ, 2015, HAEMATOLOGICA, V100, P534, DOI 10.3324/haematol.2014.108472
   Rubenstein JL, 2013, J CLIN ONCOL, V31, P3061, DOI 10.1200/JCO.2012.46.9957
   Shah GD, 2007, J CLIN ONCOL, V25, P4730, DOI 10.1200/JCO.2007.12.5062
   Siegal T, 2019, ACTA HAEMATOL-BASEL, V141, P138, DOI 10.1159/000495284
   Smith SM, 2021, J CLIN ONCOL, V39, P1193, DOI 10.1200/JCO.21.00202
   Spina M, 2019, BLOOD, V134, DOI 10.1182/blood-2019-123027
   Tucci A, 2009, CANCER, V115, P4547, DOI 10.1002/cncr.24490
   Villano JL, 2011, BRIT J CANCER, V105, P1414, DOI 10.1038/bjc.2011.357
NR 32
TC 8
Z9 8
U1 0
U2 1
PU WILEY
PI HOBOKEN
PA 111 RIVER ST, HOBOKEN 07030-5774, NJ USA
SN 0361-8609
EI 1096-8652
J9 AM J HEMATOL
JI Am. J. Hematol.
PD JUN
PY 2023
VL 98
IS 6
BP 900
EP 912
DI 10.1002/ajh.26919
EA APR 2023
PG 13
WC Hematology
WE Science Citation Index Expanded (SCI-EXPANDED)
SC Hematology
GA AS2D1
UT WOS:000964475100001
PM 36965007
OA hybrid, Green Accepted
DA 2024-06-03
ER

PT J
AU Shen, J
   Liu, JH
AF Shen, Jing
   Liu, Jinghua
TI Bruton's tyrosine kinase inhibitors in the treatment of primary central
   nervous system lymphoma: A mini-review
SO FRONTIERS IN ONCOLOGY
LA English
DT Review
DE PCNSL; BTKi; bruton's tyrosine kinase inhibitors; primary central
   nervous system lymphoma; ibrutinib
ID B-CELL LYMPHOMA; PRIMARY CNS LYMPHOMA; HIGH-DOSE METHOTREXATE;
   HEALTH-ORGANIZATION CLASSIFICATION; INTERNATIONAL EXTRANODAL LYMPHOMA;
   WHOLE-BRAIN RADIOTHERAPY; PROGNOSTIC-SIGNIFICANCE; IBRUTINIB
   MONOTHERAPY; KAPPA-B; FEATURES
AB Primary central nervous system lymphoma (PCNSL) is a highly aggressive brain tumor with poor prognosis if no treatment. The activation of the NF-kappa B (nuclear factor kappa-B) is the oncogenic hallmark of PCNSL, and it was driven by B cell receptor (BCR) and Toll-like receptor (TLR) signaling pathways. The emergence of Bruton's tyrosine kinase inhibitors (BTKis) has brought the dawn of life to patients with PCNSL. This review summarizes the management of PCNSL with BTKis and potential molecular mechanisms of BTKi in the treatment of PCNSL. And the review will focus on the clinical applications of BTKi in the treatment of PCNSL including the efficacy and adverse events, the clinical trials currently being carried out, the underlying mechanisms of resistance to BTKi and possible solutions to drug resistance.
C1 [Shen, Jing] Capital Med Univ, Affiliated Beijing Friendship Hosp, Dept Hematol, Beijing, Peoples R China.
   [Liu, Jinghua] Chinese Peoples Liberat Army Gen Hosp, Med Ctr 5, Dept Hematol, Beijing, Peoples R China.
   [Liu, Jinghua] Northern Theater Gen Hosp, Dept Hematol, Shenyang, Peoples R China.
C3 Capital Medical University; Chinese People's Liberation Army General
   Hospital; Fifth Medical Center of Chinese PLA General Hospital
RP Liu, JH (corresponding author), Chinese Peoples Liberat Army Gen Hosp, Med Ctr 5, Dept Hematol, Beijing, Peoples R China.; Liu, JH (corresponding author), Northern Theater Gen Hosp, Dept Hematol, Shenyang, Peoples R China.
EM mtljh7646@163.com
CR Alaggio R, 2022, LEUKEMIA, V36, P1720, DOI 10.1038/s41375-022-01620-2
   Ambady P, 2019, LEUKEMIA LYMPHOMA, V60, P515, DOI 10.1080/10428194.2018.1480771
   Attarbaschi A, 2019, BLOOD ADV, V3, P4291, DOI 10.1182/bloodadvances.2019001062
   Bairey O, 2021, PHASE 2 STUDY IBRUTI
   Bond DA, 2019, CURR HEMATOL MALIG R, V14, P197, DOI 10.1007/s11899-019-00512-0
   Bonzheim I, 2022, BLOOD ADV, V6, P1598, DOI 10.1182/bloodadvances.2021004212
   Bourbon E, 2020, EXPERT OPIN INV DRUG, V29, P1079, DOI 10.1080/13543784.2020.1800638
   Braggio E, 2015, CLIN CANCER RES, V21, P3986, DOI 10.1158/1078-0432.CCR-14-2116
   Bromberg JEC, 2019, LANCET ONCOL, V20, P216, DOI 10.1016/S1470-2045(18)30747-2
   Bruno A, 2014, ONCOTARGET, V5, P5065, DOI 10.18632/oncotarget.2080
   Calimeriy T, 2021, ESMO OPEN, V6, DOI 10.1016/j.esmoop.2021.100213
   Camilleri-Broët S, 2006, BLOOD, V107, P190, DOI 10.1182/blood-2005-03-1024
   Ceribelli M, 2014, P NATL ACAD SCI USA, V111, P11365, DOI 10.1073/pnas.1411701111
   Cetin GO, 2016, EUR REV MED PHARMACO, V20, P830
   Chapuy B, 2016, BLOOD, V127, P869, DOI 10.1182/blood-2015-10-673236
   Chen FL, 2020, CANCER MED-US, V9, P8676, DOI 10.1002/cam4.3499
   [陈悦丹 Chen Yuedan], 2020, [中华神经外科杂志, Chinese Journal of Neurosurgery], V36, P1047
   Cho H, 2016, BRIT J HAEMATOL, V174, P444, DOI 10.1111/bjh.14069
   Choi J, 2020, P NATL ACAD SCI USA, V117, P6092, DOI 10.1073/pnas.1921187117
   Cohen JB, 2022, CL LYMPH MYELOM LEUK, V22, pS394, DOI 10.1016/S2152-2650(22)01569-5
   Coombs CC, 2022, CL LYMPH MYELOM LEUK, V22, pS268, DOI 10.1016/S2152-2650(22)01327-1
   D'Alterio C, 2019, J EXP CLIN CANC RES, V38, DOI 10.1186/s13046-019-1420-8
   Deak-Mihaly D, 2021, J CLIN MED, V10, DOI 10.3390/jcm10194483
   Dhillon S, 2020, DRUGS, V80, P835, DOI 10.1007/s40265-020-01318-8
   Estupiñan HY, 2021, FRONT CELL DEV BIOL, V9, DOI 10.3389/fcell.2021.630942
   Faivre G, 2019, CL LYMPH MYELOM LEUK, V19, P665, DOI 10.1016/j.clml.2019.05.012
   Ferreri Andres J M, 2019, Am Soc Clin Oncol Educ Book, V39, P454, DOI 10.1200/EDBK_242547
   Ferreri AJM, 2017, LANCET HAEMATOL, V4, pE510, DOI 10.1016/S2352-3026(17)30174-6
   Ferreri AJM, 2016, LANCET HAEMATOL, V3, pE217, DOI 10.1016/S2352-3026(16)00036-3
   Ferreri AJM, 2009, LANCET, V374, P1512, DOI 10.1016/S0140-6736(09)61416-1
   Garcia-Reyero J, 2020, APPL IMMUNOHISTO M M, V28, pE68, DOI 10.1097/PAI.0000000000000655
   Gonzalez-Aguilar A, 2012, CLIN CANCER RES, V18, P5203, DOI 10.1158/1078-0432.CCR-12-0845
   Graber JJ, 2020, LEUKEMIA LYMPHOMA, V61, P1766, DOI 10.1080/10428194.2020.1742903
   Green AL, 2015, NEURO-ONCOLOGY, V17, P697, DOI 10.1093/neuonc/nou303
   Grommes C., 2018, Blood, V132, P2965, DOI [10.1182/blood-2018-99-118538, DOI 10.1182/BLOOD-2018-99-118538]
   Grommes C, 2020, BLOOD, V136, DOI 10.1182/blood-2020-143075
   Grommes C, 2019, BLOOD, V134, DOI 10.1182/blood-2019-126214
   Grommes C, 2019, BLOOD, V133, P436, DOI 10.1182/blood-2018-09-875732
   Grommes C, 2019, NEURO-ONCOLOGY, V21, P306, DOI 10.1093/neuonc/noy193
   Grommes C, 2017, CANCER DISCOV, V7, P1018, DOI 10.1158/2159-8290.CD-17-0613
   Guan JY, 2018, MOL CANCER THER, V17, P1090, DOI 10.1158/1535-7163.MCT-17-0784
   Guo A, 2017, ONCOTARGET, V8, P12953, DOI 10.18632/oncotarget.14588
   Guo YX, 2021, BLOOD, V138, DOI 10.1182/blood-2021-147742
   Hing ZA, 2015, BLOOD, V125, P3128, DOI 10.1182/blood-2015-01-621391
   Holmes KB, 2019, ONCOGENESIS, V8, DOI 10.1038/s41389-019-0142-2
   Houillier C, 2021, HEMATOL ONCOL, V39, P233, DOI [10.1002/hon.73-2880, DOI 10.1002/HON.73-2880]
   Iizuka-Honma H, 2023, INTERNAL MED, V62, P459, DOI 10.2169/internalmedicine.9591-22
   Jain N, 2019, BIORXIV, DOI [10.1101/523761, DOI 10.1101/523761]
   Jiménez I, 2020, J NEURO-ONCOL, V149, P13, DOI 10.1007/s11060-020-03580-y
   Kapoor I, 2019, CELL DEATH DIS, V10, DOI 10.1038/s41419-019-2158-0
   Kelly PN, 2015, J EXP MED, V212, P2189, DOI 10.1084/jem.20151074
   Kim JH, 2016, LEUKEMIA LYMPHOMA, V57, P1413, DOI 10.3109/10428194.2015.1113276
   Korfel A, 2016, J CLIN ONCOL, V34, P1757, DOI 10.1200/JCO.2015.64.9897
   Kraan W, 2013, BLOOD CANCER J, V3, DOI 10.1038/bcj.2013.28
   Küker W, 2005, J NEURO-ONCOL, V72, P169, DOI 10.1007/s11060-004-3390-7
   Kuo HP, 2017, MOL CANCER THER, V16, P1246, DOI 10.1158/1535-7163.MCT-16-0555
   Lauer EM, 2020, BRIT J HAEMATOL, V190, pE110, DOI 10.1111/bjh.16759
   Lee CG, 2012, BRIT J HAEMATOL, V158, P79, DOI 10.1111/j.1365-2141.2012.09123.x
   Lee MR, 2013, ACTA HAEMATOL-BASEL, V129, P10, DOI 10.1159/000341284
   Lewis KL, 2021, BRIT J HAEMATOL, V192, P1049, DOI 10.1111/bjh.16946
   Lin CH, 2006, CLIN CANCER RES, V12, P1152, DOI 10.1158/1078-0432.CCR-05-1699
   Lionakis MS, 2017, CANCER CELL, V31, P833, DOI 10.1016/j.ccell.2017.04.012
   Liu JK, 2021, EUR J MED CHEM, V217, DOI 10.1016/j.ejmech.2021.113329
   Liu J, 2017, ONCOL LETT, V14, P5505, DOI 10.3892/ol.2017.6893
   Lu J, 2015, CHEM BIOL, V22, P755, DOI 10.1016/j.chembiol.2015.05.009
   Makino K, 2018, J NEURO-ONCOL, V140, P115, DOI 10.1007/s11060-018-2940-3
   Mato AR, 2018, HAEMATOLOGICA, V103, P874, DOI 10.3324/haematol.2017.182907
   Mayerhoefer ME, 2021, METHODS, V188, P105, DOI 10.1016/j.ymeth.2020.06.020
   McDonald C, 2021, IMMUNOLOGY, V164, P722, DOI 10.1111/imm.13416
   Monabati A, 2020, BASIC CLIN NEUROSCI, V11, P491, DOI 10.32598/bcn.11.4.2542.1
   Mondello P, 2017, JCI INSIGHT, V2, DOI 10.1172/jci.insight.90196
   Montesinos-Rongen M, 2004, BLOOD, V103, P1869, DOI 10.1182/blood-2003-05-1465
   Montesinos-Rongen M, 2010, ACTA NEUROPATHOL, V120, P529, DOI 10.1007/s00401-010-0709-7
   Morell AA, 2019, NEURO-ONCOL PRACT, V6, P415, DOI 10.1093/nop/npz015
   Munakata W, 2021, DRUG TODAY, V57, P277, DOI 10.1358/dot.2021.57.4.3264113
   Nair S, 2021, J PHARMACEUT BIOMED, V204, DOI 10.1016/j.jpba.2021.114274
   Nakagawa N, 2022, LEUKEMIA RES REP, V17, DOI 10.1016/j.lrr.2022.100331
   Nakajima K, 2021, J MED INVESTIG, V68, P286, DOI 10.2152/jmi.68.286
   Nakamura T, 2016, NEUROPATH APPL NEURO, V42, P279, DOI 10.1111/nan.12259
   Narita Y, 2021, NEURO-ONCOLOGY, V23, P122, DOI 10.1093/neuonc/noaa145
   Nayak L, 2017, BLOOD, V129, P3071, DOI 10.1182/blood-2017-01-764209
   Nayyar N, 2019, BLOOD ADV, V3, P375, DOI 10.1182/bloodadvances.2018027672
   Nowakowski GS, 2020, BLOOD, V136, DOI 10.1182/blood-2020-140884
   Ollila TA, 2018, CURR TREAT OPTION ON, V19, DOI 10.1007/s11864-018-0555-8
   Ondrisova L, 2020, FRONT ONCOL, V10, DOI 10.3389/fonc.2020.591577
   Ostrom QT, 2021, NEURO-ONCOLOGY, V23, P1, DOI 10.1093/neuonc/noab200
   Ou A, 2020, NEURO-ONCOL ADV, V2, DOI 10.1093/noajnl/vdaa018
   Paul J, 2017, CANCER CELL, V31, P64, DOI 10.1016/j.ccell.2016.12.003
   Paydas S, 2017, MED ONCOL, V34, DOI 10.1007/s12032-017-0920-7
   Qiu YS, 2018, BRIT J HAEMATOL, V183, P674, DOI 10.1111/bjh.15009
   Reiff SD, 2018, BLOOD, V132, P1039, DOI 10.1182/blood-2017-10-809020
   Renaud L, 2021, EUR J HAEMATOL, V107, P370, DOI 10.1111/ejh.13667
   Robak T, 2022, CANCERS, V14, DOI 10.3390/cancers14030771
   Roschewski M, 2020, BLOOD, V136, DOI 10.1182/blood-2020-137637
   Roy S, 2008, J CLIN ONCOL, V26, P96, DOI 10.1200/JCO.2007.12.1053
   Rubenstein JL, 2019, ANN ONCOL, V30, P1397, DOI 10.1093/annonc/mdz142
   Rubenstein JL, 2018, BLOOD ADV, V2, P1595, DOI 10.1182/bloodadvances.2017014845
   Rubenstein JL, 2013, BLOOD, V122, P2318, DOI 10.1182/blood-2013-06-453084
   Rudelius M, 2018, HAEMATOLOGICA, V103, P116, DOI 10.3324/haematol.2017.177162
   Sakai M, 2021, JPN J RADIOL, V39, P1023, DOI 10.1007/s11604-021-01150-4
   Salem AH, 2020, BLOOD, V136, DOI 10.1182/blood-2020-137197
   Satow T, 2020, NEURO-ONCOL ADV, V2, DOI 10.1093/noajnl/vdaa164
   Schaff LR, 2022, BLOOD, V140, P971, DOI 10.1182/blood.2020008377
   Schaffer M, 2018, LEUKEMIA LYMPHOMA, V59, P931, DOI 10.1080/10428194.2017.1349899
   Scheichel F, 2022, FRONT ONCOL, V12, DOI 10.3389/fonc.2022.884724
   Schmitz R, 2018, NEW ENGL J MED, V378, P1396, DOI 10.1056/NEJMoa1801445
   Shaffer AL, 2021, BLOOD CANCER DISCOV, V2, P630, DOI 10.1158/2643-3230.BCD-21-0063
   Shi QY, 2017, J NEUROPATH EXP NEUR, V76, P942, DOI 10.1093/jnen/nlx083
   Siddiqi T, 2021, BLOOD ADV, V5, P4059, DOI 10.1182/bloodadvances.2020004106
   Singleton WGB, 2018, J NEUROSURG-PEDIATR, V22, P288, DOI 10.3171/2018.2.PEDS17663
   Song YQ, 2021, PRELIMINARY RESULTS
   Soussain C, 2019, EUR J CANCER, V117, P121, DOI 10.1016/j.ejca.2019.05.024
   Swerdlow SH, 2016, BLOOD, V127, P2375, DOI 10.1182/blood-2016-01-643569
   Swerdlow SH, 2014, HEMATOL-AM SOC HEMAT, P90, DOI 10.1182/asheducation-2014.1.90
   T Low Justin, 2020, CNS Oncol, V9, pCNS51, DOI 10.2217/cns-2019-0022
   Tang DS, 2022, FRONT ONCOL, V12, DOI 10.3389/fonc.2022.817043
   Tateishi K, 2021, BRAIN TUMOR PATHOL, V38, P173, DOI 10.1007/s10014-021-00408-z
   Thiel E, 2010, LANCET ONCOL, V11, P1036, DOI 10.1016/S1470-2045(10)70229-1
   Tiberghien P, 2017, NEW ENGL J MED, V377, P2101, DOI 10.1056/NEJMc1712460
   Tsang M, 2020, HEMATOL ONCOL, V38, P640, DOI 10.1002/hon.2761
   Tun HW, 2018, BLOOD, V132, P2240, DOI 10.1182/blood-2018-02-835496
   Valla K, 2018, EXPERT OPIN INV DRUG, V27, P513, DOI 10.1080/13543784.2018.1482273
   Villano JL, 2011, BRIT J CANCER, V105, P1414, DOI 10.1038/bjc.2011.357
   Wang HR, 2021, HEMATOL ONCOL, V39, P605, DOI 10.1002/hon.2933
   Wang L, 2021, BLOOD, V138, DOI 10.1182/blood-2021-144657
   Wang XX, 2021, BLOOD, V138, DOI 10.1182/blood-2021-150658
   Wen PY, 2020, CLIN CANCER RES, V26, P1820, DOI 10.1158/1078-0432.CCR-19-2808
   Wen TY, 2021, LEUKEMIA, V35, P312, DOI 10.1038/s41375-020-01072-6
   Wiggins RH, 2022, CANCERS, V14, DOI 10.3390/cancers14112726
   Wilson WH, 2015, NAT MED, V21, P922, DOI 10.1038/nm.3884
   Wirsching HG, 2021, CANCERS, V13, DOI 10.3390/cancers13123073
   Wu JJ, 2022, INVEST NEW DRUG, V40, P650, DOI 10.1007/s10637-022-01219-5
   Wu KL, 2018, MOL MED REP, V18, P3411, DOI 10.3892/mmr.2018.9326
   Yang CW, 2022, FRONT ONCOL, V12, DOI 10.3389/fonc.2022.901797
   Yin ZX, 2021, BIOMARK RES, V9, DOI 10.1186/s40364-021-00309-5
   You H, 2021, CANCER LETT, V509, P121, DOI 10.1016/j.canlet.2021.02.025
   Zhang Y, 2022, PRELIMINARY RESULTS
   Zhang Y, 2021, BLOOD, V138, DOI 10.1182/blood-2021-150949
   Zhang Y, 2021, FRONT ONCOL, V11, DOI 10.3389/fonc.2021.760405
NR 139
TC 8
Z9 8
U1 0
U2 4
PU FRONTIERS MEDIA SA
PI LAUSANNE
PA AVENUE DU TRIBUNAL FEDERAL 34, LAUSANNE, CH-1015, SWITZERLAND
SN 2234-943X
J9 FRONT ONCOL
JI Front. Oncol.
PD NOV 17
PY 2022
VL 12
AR 1034668
DI 10.3389/fonc.2022.1034668
PG 13
WC Oncology
WE Science Citation Index Expanded (SCI-EXPANDED)
SC Oncology
GA 6S1EP
UT WOS:000892738800001
PM 36465385
OA gold, Green Published
DA 2024-06-03
ER

PT J
AU Scheichel, F
   Pinggera, D
   Popadic, B
   Sherif, C
   Marhold, F
   Freyschlag, CF
AF Scheichel, Florian
   Pinggera, Daniel
   Popadic, Branko
   Sherif, Camillo
   Marhold, Franz
   Freyschlag, Christian Franz
TI An Update on Neurosurgical Management of Primary CNS Lymphoma in
   Immunocompetent Patients
SO FRONTIERS IN ONCOLOGY
LA English
DT Review
DE Primary central nervous system lymphoma (PCNSL); corticosteroid therapy;
   diagnostic workup; diagnostic delay; diagnostic yield
ID CENTRAL-NERVOUS-SYSTEM; PRIMARY CEREBRAL LYMPHOMAS; ACID-INDUCED
   FLUORESCENCE; B-CELL LYMPHOMAS; LEPTOMENINGEAL DISEASE; DIAGNOSTIC
   DELAY; BRAIN BIOPSIES; FLOW-CYTOMETRY; POPULATION; SURVIVAL
AB Primary central nervous system lymphomas (PCNSL) are rare CNS tumors that harbor a conspicuously longer diagnostic delay compared to other malignant brain tumors. The gold standard for diagnosis is stereotactic biopsy to acquire tissue for histopathological analysis and therefore neurosurgery plays a central role when reducing the diagnostic period is mandated. However, histopathological diagnosis could be complicated if the patient was preoperatively exposed to corticosteroids. Besides the histopathological result, diagnosis of a PCNSL also requires full diagnostic workup to exclude cerebral metastatic disease of a systemic lymphoma. Most reviews of PCNSL discuss recent advancements in systemic treatment options from an (neuro-)oncologic viewpoint, whereas our intention was to discuss the optimization of the diagnostic period and therefore describe current standards of imaging, summarizing the diagnostic workup, discussing the surgical workup and future diagnostic prospects as well as the influence of preoperative corticosteroid therapy to reduce the diagnostic delay of PCNSL patients.
RI Freyschlag, Christian/K-5913-2019
OI Freyschlag, Christian/0000-0002-8228-8217; Marhold,
   Franz/0000-0001-8338-8060
CR Abrey LE, 2005, J CLIN ONCOL, V23, P5034, DOI 10.1200/JCO.2005.13.524
   Barajas RF, 2009, AM J NEURORADIOL, V30, P367, DOI 10.3174/ajnr.A1362
   Bataille B, 2000, J NEUROSURG, V92, P261, DOI 10.3171/jns.2000.92.2.0261
   Bertaux M, 2020, J NEURO-ONCOL, V148, P343, DOI 10.1007/s11060-020-03525-5
   Bessell EM, 2011, J NEURO-ONCOL, V104, P191, DOI 10.1007/s11060-010-0457-5
   Brainard JA, 1997, ARCH PATHOL LAB MED, V121, P481
   Bromberg JEC, 2002, NEUROLOGY, V59, P762, DOI 10.1212/WNL.59.5.762
   Brück W, 2013, PATHOLOGE, V34, P186, DOI 10.1007/s00292-013-1742-9
   Bullis CL, 2020, J CLIN NEUROSCI, V72, P287, DOI 10.1016/j.jocn.2019.10.010
   Calli C, 2006, EUR J RADIOL, V58, P394, DOI 10.1016/j.ejrad.2005.12.032
   Cerqua R, 2016, NEUROL SCI, V37, P23, DOI 10.1007/s10072-015-2353-4
   Chen CY, 2020, FRONT ONCOL, V10, DOI 10.3389/fonc.2020.01151
   Choi John Y, 2006, Semin Ophthalmol, V21, P125, DOI 10.1080/08820530500350498
   Cirillo M, 2020, CANCER TREAT REV, V91, DOI 10.1016/j.ctrv.2020.102106
   Cloney MB, 2017, J NEURO-ONCOL, V132, P189, DOI 10.1007/s11060-016-2358-8
   DEANGELIS LM, 1990, NEUROLOGY, V40, P80, DOI 10.1212/WNL.40.1.80
   Eloranta S, 2018, EUR J HAEMATOL, V100, P61, DOI 10.1111/ejh.12980
   Ferreri AJM, 2016, LANCET HAEMATOL, V3, pE217, DOI 10.1016/S2352-3026(16)00036-3
   Ferreri AJM, 2012, BEST PRACT RES CL HA, V25, P119, DOI 10.1016/j.beha.2011.12.001
   Fox CP, 2019, BRIT J HAEMATOL, V184, P348, DOI 10.1111/bjh.15661
   Gliemroth J, 2003, CLIN NEUROL NEUROSUR, V105, P78, DOI 10.1016/S0303-8467(02)00105-1
   Go John L, 2006, Neurosurg Focus, V21, pE4
   Goh JJ, 2009, J CLIN NEUROSCI, V16, P1226, DOI 10.1016/j.jocn.2008.10.029
   Grossman R, 2014, J NEUROSURG, V120, P67, DOI 10.3171/2013.9.JNS131076
   Haldorsen IS, 2011, AM J NEURORADIOL, V32, P984, DOI 10.3174/ajnr.A2171
   Haldorsen IS, 2005, ACTA ONCOL, V44, P728, DOI 10.1080/02841860500256272
   Hasegawa H, 2009, J CLIN NEUROSCI, V16, P1707, DOI 10.1016/j.jocn.2009.02.024
   Hegde U, 2005, BLOOD, V105, P496, DOI 10.1182/blood-2004-05-1982
   HENRY JM, 1974, CANCER, V34, P1293, DOI 10.1002/1097-0142(197410)34:4<1293::AID-CNCR2820340441>3.0.CO;2-P
   Hiemcke-Jiwa LS, 2018, CRIT REV ONCOL HEMAT, V127, P56, DOI 10.1016/j.critrevonc.2018.05.010
   Hoang-Xuan K, 2015, LANCET ONCOL, V16, pE322, DOI 10.1016/S1470-2045(15)00076-5
   Houillier C, 2020, NEUROLOGY, V94, pE1027, DOI 10.1212/WNL.0000000000008900
   Ibrahim A, 2021, METHODS, V188, P20, DOI 10.1016/j.ymeth.2020.05.022
   Kadan-Lottick NS, 2002, CANCER, V95, P193, DOI 10.1002/cncr.10643
   Khatab S, 2014, ACTA NEUROCHIR, V156, P1441, DOI 10.1007/s00701-014-2145-2
   Kiesel B, 2018, NEUROSURG FOCUS, V44, DOI 10.3171/2018.3.FOCUS1859
   Kim Y, 2018, NEURORADIOLOGY, V60, P1297, DOI 10.1007/s00234-018-2091-4
   Kong ZR, 2019, NEUROIMAGE-CLIN, V23, DOI 10.1016/j.nicl.2019.101912
   Küker W, 2005, J NEURO-ONCOL, V72, P169, DOI 10.1007/s11060-004-3390-7
   Lionakis MS, 2017, CANCER CELL, V31, P833, DOI 10.1016/j.ccell.2017.04.012
   Manoj N, 2014, NEUROL INDIA, V62, P19, DOI 10.4103/0028-3886.128272
   Mansour A, 2014, CANCER IMAGING, V14, DOI 10.1186/1470-7330-14-22
   Miller AL, 2005, MOL ENDOCRINOL, V19, P1569, DOI 10.1210/me.2004-0528
   Mohile NA, 2008, NEURO-ONCOLOGY, V10, P223, DOI 10.1215/15228517-2007-061
   Morell AA, 2019, NEURO-ONCOL PRACT, V6, P415, DOI 10.1093/nop/npz015
   Neuhauser M, 2019, ACTA ONCOL, V58, P967, DOI 10.1080/0284186X.2019.1599137
   Önder E, 2015, INT J CLIN EXP PATHO, V8, P7798
   Pirotte B, 1997, J NEURO-ONCOL, V32, P63, DOI 10.1023/A:1005733416571
   Porter AB, 2008, ANN NEUROL, V63, P662, DOI 10.1002/ana.21366
   Quijano S, 2009, J CLIN ONCOL, V27, P1462, DOI 10.1200/JCO.2008.17.7089
   Rae AI, 2019, NEUROSURGERY, V84, P935, DOI 10.1093/neuros/nyy096
   Roth P, 2015, NEURO-ONCOL PRACT, V2, P6, DOI 10.1093/nop/npu029
   Scheichel F, 2021, BMC CANCER, V21, DOI 10.1186/s12885-021-08515-y
   Schellekes N, 2021, J NEUROSURG, V135, P1016, DOI 10.3171/2020.9.JNS201980
   Schroers R, 2010, EUR J HAEMATOL, V85, P520, DOI 10.1111/j.1600-0609.2010.01516.x
   Seidel C, 2021, CANCERS, V13, DOI 10.3390/cancers13112580
   Shaw A, 2014, BRIT J NEUROSURG, V28, P214, DOI 10.3109/02688697.2013.817531
   Shofty B, 2019, EJSO-EUR J SURG ONC, V45, P2375, DOI 10.1016/j.ejso.2019.07.001
   Sionov RV, 2008, ADV CANCER RES, V101, P127, DOI 10.1016/S0065-230X(08)00406-5
   Suh HB, 2018, EUR RADIOL, V28, P3832, DOI 10.1007/s00330-018-5368-4
   Thiel E, 2010, LANCET ONCOL, V11, P1036, DOI 10.1016/S1470-2045(10)70229-1
   van Westrhenen A, 2018, BRIT J HAEMATOL, V182, P384, DOI 10.1111/bjh.15410
   Velasco R, 2020, J NEURO-ONCOL, V148, P545, DOI 10.1007/s11060-020-03547-z
   Villano JL, 2011, BRIT J CANCER, V105, P1414, DOI 10.1038/bjc.2011.357
   Weller M, 2012, NEURO-ONCOLOGY, V14, P1481, DOI 10.1093/neuonc/nos159
   Wöhrer A, 2009, J NEURO-ONCOL, V95, P401, DOI 10.1007/s11060-009-9938-9
   Wu SQ, 2021, BMC NEUROL, V21, DOI 10.1186/s12883-021-02227-3
   Xia W, 2021, J MAGN RESON IMAGING, V53, P242, DOI 10.1002/jmri.27344
   Yamagishi Y, 2021, CANCER SCI, V112, P4702, DOI 10.1111/cas.15133
   Yamamoto J, 2015, TURK NEUROSURG, V25, P796, DOI 10.5137/1019-5149.JTN.10594-14.1
   Zacharia TT, 2008, J NEUROIMAGING, V18, P411, DOI 10.1111/j.1552-6569.2007.00231.x
   Zaki HS, 2004, ACTA NEUROCHIR, V146, P841, DOI 10.1007/s00701-004-0282-8
   Zhou WY, 2018, EUR J RADIOL, V104, P26, DOI 10.1016/j.ejrad.2018.04.020
NR 73
TC 8
Z9 8
U1 0
U2 1
PU FRONTIERS MEDIA SA
PI LAUSANNE
PA AVENUE DU TRIBUNAL FEDERAL 34, LAUSANNE, CH-1015, SWITZERLAND
SN 2234-943X
J9 FRONT ONCOL
JI Front. Oncol.
PD APR 20
PY 2022
VL 12
AR 884724
DI 10.3389/fonc.2022.884724
PG 8
WC Oncology
WE Science Citation Index Expanded (SCI-EXPANDED)
SC Oncology
GA 2C3HH
UT WOS:000810762800001
PM 35515113
OA gold, Green Published
DA 2024-06-03
ER

PT J
AU Yoon, SE
   Kim, YJ
   Shim, JH
   Park, D
   Cho, J
   Ko, YH
   Park, WY
   Mun, YC
   Lee, KE
   Cho, D
   Kim, WS
   Kim, SJ
AF Yoon, Sang Eun
   Kim, Yeon Jeong
   Shim, Joon Ho
   Park, Donghyun
   Cho, Junhun
   Ko, Young Hyeh
   Park, Woong-Yang
   Mun, Yeung-Chul
   Lee, Kyoung Eun
   Cho, Duck
   Kim, Won Seog
   Kim, Seok Jin
TI Plasma Circulating Tumor DNA in Patients with Primary Central Nervous
   System Lymphoma
SO CANCER RESEARCH AND TREATMENT
LA English
DT Article
DE Key words Primary CNS lymphoma; Circulating tumor DNA; Prognosis
ID CEREBROSPINAL-FLUID; MUTATIONS; ASSOCIATION; FRAMEWORK
AB Purpose Analysis of circulating tumor DNA (ctDNA) in blood could allow noninvasive genetic analysis of primary tumors. Although there have been unmet needs for noninvasive methods in patients with primary central nervous system lymphoma (PCNSL), it is still not determined whether plasma ctDNA analysis could be useful for patients with PCNSL. Materials and Methods Targeted deep sequencing of 54 genes was performed in cell-free DNA isolated from plasma samples collected pretreatment, during treatment, and at the end of treatment in 42 consecutively diagnosed PCNSL patients between January 2017 and December 2018. Results Targeted sequencing of plasma cell-free DNA detected somatic mutations representing ctDNA in 11 cases (11/41, 27%). The detection of ctDNA was not related to the concentration of cell-free DNA or tumor volume. The mutation profiles of these 11 cases varied between patients. The most frequently mutated gene was PIM1 (4/11, 36.4%), whereas KMT2D, PIK3CA, and MYD88 were each observed in three patients (3/11, 27%). The mutations of 13 genes were concordantly found in primary tumor tissue and plasma ctDNA, giving a detection sensitivity of 45%. During the serial tracking of seven patients with complete response, the disappearance of ctDNA mutations was found in four patients, whereas three patients had detected ctDNA mutation at the end of treatment. Conclusion The plasma ctDNA mutation analysis still has limited value for surveillance and predicting treatment outcomes of PCNSL because the detection efficiency was lower than other systemic lymphomas. Thus, analytical platforms should be improved to overcome anatomical hurdles associated with PCNSL.
C1 [Yoon, Sang Eun; Kim, Won Seog; Kim, Seok Jin] Sungkyunkwan Univ, Samsung Med Ctr, Sch Med, Div Hematol Oncol,Dept Med, 81 Irwon Ro Gangnam Gu, Seoul 06351, South Korea.
   [Kim, Yeon Jeong; Shim, Joon Ho; Park, Donghyun; Park, Woong-Yang] Samsung Med Ctr, Samsung Genome Inst, Seoul, South Korea.
   [Shim, Joon Ho; Kim, Won Seog; Kim, Seok Jin] Sungkyunkwan Univ, Samsung Adv Inst Hlth Sci & Technol, Dept Hlth Sci & Technol, Seoul, South Korea.
   [Park, Donghyun] GENINUS Inc, Seoul, South Korea.
   [Cho, Junhun; Ko, Young Hyeh] Sungkyunkwan Univ, Samsung Med Ctr, Sch Med, Dept Pathol, Seoul, South Korea.
   [Park, Woong-Yang] Sungkyunkwan Univ, Sch Med, Dept Mol Cell Biol, Suwon, South Korea.
   [Mun, Yeung-Chul; Lee, Kyoung Eun] Ewha Womans Univ, Ewha Med Res Ctr, Sch Med, Div Hematol Oncol,Dept Internal Med, Seoul, South Korea.
   [Cho, Duck] Sungkyunkwan Univ, Samsung Med Ctr, Sch Med, Dept Lab Med & Genet, Seoul, South Korea.
C3 Sungkyunkwan University (SKKU); Samsung Medical Center; Sungkyunkwan
   University (SKKU); Samsung Medical Center; Sungkyunkwan University
   (SKKU); Samsung Medical Center; Sungkyunkwan University (SKKU); Samsung
   Medical Center; Sungkyunkwan University (SKKU); Ewha Womans University;
   Sungkyunkwan University (SKKU); Samsung Medical Center
RP Kim, SJ (corresponding author), Sungkyunkwan Univ, Samsung Med Ctr, Sch Med, Div Hematol Oncol,Dept Med, 81 Irwon Ro Gangnam Gu, Seoul 06351, South Korea.
OI Kim, Yeon Jeong/0000-0003-3297-9463
FU Korea Health Technology R&D Project through the Korea Health Industry
   Development Institute (KHIDI) - Ministry of Health & Wel-fare, Republic
   of Korea [HR20C0025]; National Research Foundation of Korea (NRF) -
   Korean Government [2021R1A2C1007531]
FX This research was supported by a grant from the Korea Health Technology
   R&D Project through the Korea Health Industry Development Institute
   (KHIDI) , funded by the Ministry of Health & Wel-fare, Republic of Korea
   (grant number: HR20C0025) , and National Research Foundation of Korea
   (NRF) grants funded by the Korean Government (2021R1A2C1007531) .
CR Abrey LE, 2005, J CLIN ONCOL, V23, P5034, DOI 10.1200/JCO.2005.13.524
   Asmar F, 2013, HAEMATOLOGICA, V98, P1912, DOI 10.3324/haematol.2013.088740
   Best MG, 2015, ACTA NEUROPATHOL, V129, P849, DOI 10.1007/s00401-015-1399-y
   Bettegowda C, 2014, SCI TRANSL MED, V6, DOI 10.1126/scitranslmed.3007094
   Bobillo S, 2021, HAEMATOLOGICA, V106, P513, DOI 10.3324/haematol.2019.241208
   Dominguez PM, 2018, CANCER DISCOV, V8, P1632, DOI 10.1158/2159-8290.CD-18-0657
   Fontanilles M, 2017, ONCOTARGET, V8, P48157, DOI 10.18632/oncotarget.18325
   Fontanilles M, 2015, BLOOD, V126, DOI 10.1182/blood.V126.23.332.332
   Gerlinger M, 2012, NEW ENGL J MED, V366, P883, DOI 10.1056/NEJMoa1113205
   Grommes C, 2017, J CLIN ONCOL, V35, P2410, DOI 10.1200/JCO.2017.72.7602
   Hattori K, 2018, CANCER SCI, V109, P225, DOI 10.1111/cas.13450
   Hickmann AK, 2019, BMC CANCER, V19, DOI 10.1186/s12885-019-5394-x
   Hoang-Xuan K, 2015, LANCET ONCOL, V16, pE322, DOI 10.1016/S1470-2045(15)00076-5
   Jen J, 2000, ANN NY ACAD SCI, V906, P8
   Kubuki Y, 2017, J CLIN EXP HEMATOP, V56, P145, DOI 10.3960/jslrt.56.145
   Li H, 2011, BIOINFORMATICS, V27, P2987, DOI 10.1093/bioinformatics/btr509
   Liu BL, 2010, NEURO-ONCOLOGY, V12, P540, DOI 10.1093/neuonc/nop064
   McKenna A, 2010, GENOME RES, V20, P1297, DOI 10.1101/gr.107524.110
   Newman AM, 2016, NAT BIOTECHNOL, V34, P547, DOI 10.1038/nbt.3520
   Reddy A, 2017, CELL, V171, P481, DOI 10.1016/j.cell.2017.09.027
   Rossi D, 2019, HAEMATOLOGICA, V104, P648, DOI 10.3324/haematol.2018.206177
   Shin SH, 2019, LEUKEMIA LYMPHOMA, V60, P2237, DOI 10.1080/10428194.2019.1573998
   Thiel E, 2010, LANCET ONCOL, V11, P1036, DOI 10.1016/S1470-2045(10)70229-1
   Vater I, 2015, LEUKEMIA, V29, P677, DOI 10.1038/leu.2014.264
   Wang XX, 2021, CLIN TRANSL MED, V11, DOI 10.1002/ctm2.236
   Watanabe J, 2019, LEUKEMIA LYMPHOMA, V60, P3587, DOI 10.1080/10428194.2019.1639169
   Weaver KD, 2006, CANCER INVEST, V24, P35, DOI 10.1080/07357900500449546
   Zhou YY, 2018, NEOPLASIA, V20, P1059, DOI 10.1016/j.neo.2018.08.012
NR 28
TC 8
Z9 8
U1 1
U2 7
PU KOREAN CANCER ASSOCIATION
PI SEOUL
PA RM 1824, GWANGHWAMUN OFFICIA, 92 SAEMUNAN-RO, JONGNO-GU, SEOUL, 110-999,
   SOUTH KOREA
SN 1598-2998
EI 2005-9256
J9 CANCER RES TREAT
JI Cancer Res. Treat.
PD APR
PY 2022
VL 54
IS 2
BP 597
EP 612
DI 10.4143/crt.2021.752
PG 16
WC Oncology
WE Science Citation Index Expanded (SCI-EXPANDED)
SC Oncology
GA 0X9BC
UT WOS:000789993400028
PM 34325497
OA Green Published, gold
DA 2024-06-03
ER

PT J
AU Fang, J
   Tong, ZY
   Lu, W
AF Fang, Jia
   Tong, Zhongyi
   Lu, Wei
TI Case Report: Need for Caution in the Diagnosis of GFAP Astrocytopathy-A
   Case of GFAP Astrocytopathy Coexistent With Primary Central Nervous
   System Lymphoma
SO FRONTIERS IN NEUROLOGY
LA English
DT Article
DE case report; autoimmune GFAP astrocytopathy; lymphoma; brain biopsy;
   glial fibrillary acidic protein; steroid
ID ACIDIC PROTEIN ASTROCYTOPATHY; MILD ENCEPHALITIS/ENCEPHALOPATHY
AB We reported a case of primary central nervous system lymphoma (PCNSL) coexistent with glial fibrillary acidic protein (GFAP) astrocytopathy, and discussed the problems needing attention in the diagnosis and differential diagnosis of GFAP astrocytopathy. Our patient was a 51-year-old female who presented with somnolence for a month, and memory declination for 10 days. Brain magnetic resonance imaging (MRI) demonstrated multiple abnormal enhancement lesions in bilateral basal ganglia and around the third ventricle, as well as transient T2-weighted hyper-intensity lesions at the splenium of the corpus callosum during the course of the disease. The cerebrospinal fluid (CSF) was positive for anti-GFAP antibodies by antigen-transfected HEK293 cell-based assay (indirect immunofluorescence assay). She was initially diagnosed with autoimmune GFAP astrocytopathy. After treatment with corticosteroids for about 2 months, she displayed poor response and even worsened clinical manifestations when the dose of prednisone reduced to 45 mg. Stereotactic brain biopsy was adopted and the diagnosis of large B-cell lymphoma, non-germinal center type was established on pathological examination. The results of brain biopsy also showed perivascular inflammation and CD8+ T cell infiltration, which also accorded with GFAP astrocytopathy. After chemotherapy with rituximab and methotrexate, the patient showed clinical and radiological improvement significantly. Our findings suggest that positivity of GFAP antibody calls for cautious interpretation. Cancer screening appropriate for age, sex, and risk factors is recommended for GFAP antibody-positive patients, especially for patients with atypical clinical and radiologic manifestations.
C1 [Fang, Jia; Lu, Wei] Cent South Univ, Second Xiangya Hosp, Dept Neurol, Changsha, Peoples R China.
   [Tong, Zhongyi] Cent South Univ, Second Xiangya Hosp, Dept Pathol, Changsha, Peoples R China.
C3 Central South University; Central South University
RP Lu, W (corresponding author), Cent South Univ, Second Xiangya Hosp, Dept Neurol, Changsha, Peoples R China.
EM luwei0338@csu.edu.cn
CR Chiavazza C, 2018, BIOMED RES INT, V2018, DOI 10.1155/2018/3606970
   Fang BY, 2016, JAMA NEUROL, V73, P1297, DOI 10.1001/jamaneurol.2016.2549
   Feraco P, 2018, NEUROPEDIATRICS, V49, P68, DOI 10.1055/s-0037-1608779
   Flanagan EP, 2017, ANN NEUROL, V81, P298, DOI 10.1002/ana.24881
   Fox CP, 2019, BRIT J HAEMATOL, V184, P348, DOI 10.1111/bjh.15661
   Gómez-Touriño I, 2010, DIABETIC MED, V27, P247, DOI 10.1111/j.1464-5491.2009.02911.x
   Han CH, 2017, CANCER-AM CANCER SOC, V123, P4314, DOI 10.1002/cncr.30965
   Huang HX, 2021, FRONT PEDIATR, V8, DOI 10.3389/fped.2020.626564
   Iorio R, 2018, J NEUROL NEUROSUR PS, V89, P138, DOI 10.1136/jnnp-2017-316583
   Kaiser R, 1997, Eur J Med Res, V2, P169
   Kimura A, 2021, J NEUROIMMUNOL, V361, DOI 10.1016/j.jneuroim.2021.577748
   Kirkman NJ, 2008, J AUTISM DEV DISORD, V38, P333, DOI 10.1007/s10803-007-0398-9
   Kunchok A, 2019, CURR OPIN NEUROL, V32, P452, DOI 10.1097/WCO.0000000000000676
   Long Y, 2018, EUR J NEUROL, V25, P477, DOI 10.1111/ene.13531
   Luessi F, 2018, NEUROL-NEUROIMMUNOL, V5, DOI 10.1212/NXI.0000000000000481
   Nakamura M, 2021, INTERNAL MED, V60, P1597, DOI 10.2169/internalmedicine.6386-20
   Nakamura S, 2021, INTERNAL MED, V60, P3031, DOI 10.2169/internalmedicine.6457-20
   Savas M, 2021, ACTA NEUROL BELG, V121, P1275, DOI 10.1007/s13760-020-01361-y
   Shan FL, 2018, FRONT IMMUNOL, V9, DOI 10.3389/fimmu.2018.02802
   Shu YQ, 2018, NEUROIMMUNOMODULAT, V25, P1, DOI 10.1159/000488879
   Swerdlow SH, 2016, BLOOD, V127, P2375, DOI 10.1182/blood-2016-01-643569
   Tada H, 2004, NEUROLOGY, V63, P1854, DOI 10.1212/01.WNL.0000144274.12174.CB
   Wei P, 2013, TUMOR BIOL, V34, P2283, DOI 10.1007/s13277-013-0770-7
   Yetimler B, 2021, INT J NEUROSCI, V131, P775, DOI 10.1080/00207454.2020.1758084
   Zarkali Angeliki, 2018, Pract Neurol, V18, P315, DOI 10.1136/practneurol-2017-001863
   [章殷希 Zhang Yinxi], 2020, [中华神经科杂志, Chinese Journal of Neurology], V53, P317
   Zhang ZQ, 2014, PLOS ONE, V9, DOI 10.1371/journal.pone.0092698
NR 27
TC 8
Z9 9
U1 0
U2 5
PU FRONTIERS MEDIA SA
PI LAUSANNE
PA AVENUE DU TRIBUNAL FEDERAL 34, LAUSANNE, CH-1015, SWITZERLAND
SN 1664-2295
J9 FRONT NEUROL
JI Front. Neurol.
PD JAN 28
PY 2022
VL 13
AR 806224
DI 10.3389/fneur.2022.806224
PG 7
WC Clinical Neurology; Neurosciences
WE Science Citation Index Expanded (SCI-EXPANDED)
SC Neurosciences & Neurology
GA ZE2XM
UT WOS:000758751500001
PM 35153997
OA gold, Green Published
DA 2024-06-03
ER

PT J
AU Wang, YL
   Yang, J
   Wen, Y
AF Wang, Yanli
   Yang, Jun
   Wen, Ying
TI Lessons from Epstein-Barr virus DNA detection in cerebrospinal fluid as
   a diagnostic tool for EBV-induced central nervous system dysfunction
   among HIV-positive patients
SO BIOMEDICINE & PHARMACOTHERAPY
LA English
DT Review
DE Epstein-Barr virus (EBV) detection; Central nervous system; Human
   immunodeficiency virus; Acquired immune deficiency syndrome;
   Cerebrospinal fluid
ID ACQUIRED-IMMUNODEFICIENCY-SYNDROME; POLYMERASE-CHAIN-REACTION; B-CELL
   LYMPHOMA; INTRACRANIAL LEIOMYOSARCOMA; ANTIRETROVIRAL THERAPY;
   PREDICTIVE-VALUE; CNS INVOLVEMENT; VIRAL LOAD; AIDS; ENCEPHALITIS
AB Polymerase chain reaction (PCR) analysis of Epstein-Barr virus (EBV) DNA in cerebrospinal fluid (CSF) remains vital for evaluating active EBV infection involving the central nervous system (CNS). CSF EBV DNA was often found in conjunction with other microbial infection affecting the CNS among patients infected with human immunodeficiency virus (HIV). Sometimes CSF EBV DNA is detectable in patients without neurological symptoms. This review focused on the clinical and laboratory features of CNS EBV infection among patients with HIV, and discussed various types of EBV-associated CNS infections, and predominant neoplasms involving CNS such as primary central nervous system lymphoma (PCNSL), CNS-non-Hodgkin's lymphoma, smooth muscle tumors and leiomyosarcomas, EBV encephalitis or myelitis, EBV meningitis and EBV coinfection with other causative agents were also included. Furthermore, the metagenomic next-generation sequencing technique with high sensitivity for the detection of pathogenic coinfection in the CSF were also reviewed. We concluded that CSF EBV-DNA detection with high sensitivity and specificity could be a useful diagnostic tool for CNS lymphoma among HIV patients; however, it is still unknown for other CNS diseases. We further summarized and conclude that positive CSF EBV-DNA detection combined with specific brain focal lesions could be a minimally invasive method to diagnose PCNSL. The occurrence of positive CSF EBV-DNA was influenced by PCR detection limit, PCR methods, immunocompromised status, the possible influence of anti-herpetic therapy and anti-HIV therapy, and the size and location of a tumor mass. Uniform PCR methods as vital diagnostic tools and optimal EBV-DNA load threshold need to be established.
C1 [Wang, Yanli; Wen, Ying] China Med Univ, Dept Infect Dis, Affiliated Hosp 1, 155 Nanjing North St, Shenyang 110001, Liaoning, Peoples R China.
   [Yang, Jun] China Med Univ, Neurol Dept, Affiliated Hosp 1, Shenyang, Liaoning, Peoples R China.
C3 China Medical University; China Medical University
RP Wen, Y (corresponding author), China Med Univ, Dept Infect Dis, Affiliated Hosp 1, 155 Nanjing North St, Shenyang 110001, Liaoning, Peoples R China.
EM wenying666466@163.com
FU  [3110119068]
FX 2019 China Medical University Double First Class Construction
   In-fectious Disease AIDS diagnosis and treatment. Fund Number:
   3110119068.
CR Al-Shokri SD, 2020, AM J CASE REP, V21, DOI 10.12659/AJCR.918567
   Albany Costantine, 2011, J Med Case Rep, V5, P209, DOI 10.1186/1752-1947-5-209
   Angelini L, 2000, PEDIATR NEUROL, V22, P130, DOI 10.1016/S0887-8994(99)00124-1
   Antel K, 2021, PATHOLOGY, V53, P628, DOI 10.1016/j.pathol.2020.11.004
   Antinori A, 1999, J CLIN ONCOL, V17, P554, DOI 10.1200/JCO.1999.17.2.554
   Antinori A, 1999, ANN NEUROL, V45, P259
   Arai A, 2021, MICROORGANISMS, V9, DOI 10.3390/microorganisms9010180
   ARRIBAS JR, 1995, J CLIN MICROBIOL, V33, P1580, DOI 10.1128/JCM.33.6.1580-1583.1995
   Barberi W, 2015, PEDIATR TRANSPLANT, V19, pE19, DOI 10.1111/petr.12386
   Barzyk GA, 2020, ANTICANCER RES, V40, P5951, DOI 10.21873/anticanres.14616
   Benjamin LA, 2013, INFECTION, V41, P27, DOI 10.1007/s15010-012-0292-z
   BIRX DL, 1986, NEW ENGL J MED, V314, P874, DOI 10.1056/NEJM198604033141403
   Boersma MN, 2012, TRANSPL INT, V25, pE113, DOI 10.1111/j.1432-2277.2012.01552.x
   Boman F, 1997, ARCH PATHOL LAB MED, V121, P834
   Bossolasco S, 2006, CLIN INFECT DIS, V42, pE21, DOI 10.1086/499956
   Bossolasco S, 2002, J NEUROVIROL, V8, P432, DOI 10.1080/13550280260422730
   Brandsma Dieta, 2018, Handb Clin Neurol, V152, P177, DOI 10.1016/B978-0-444-63849-6.00014-1
   Brink NS, 1998, J NEUROL NEUROSUR PS, V65, P191, DOI 10.1136/jnnp.65.2.191
   Caligaris G, 2021, DIAGNOSTICS, V11, DOI 10.3390/diagnostics11050867
   Carbone A, 2018, BLOOD, V132, P17, DOI 10.1182/blood-2018-02-833806
   Cheng G, 2019, NEUROL SCI, V40, P535, DOI 10.1007/s10072-018-3669-7
   Cingolani A, 1998, JNCI-J NATL CANCER I, V90, P364, DOI 10.1093/jnci/90.5.364
   Cingolani A, 2000, J CLIN ONCOL, V18, P3325, DOI 10.1200/JCO.2000.18.19.3325
   Cingolani A, 2005, J NEUROVIROL, V11, P38, DOI 10.1080/13550280500511808
   CINQUE P, 1993, LANCET, V342, P398, DOI 10.1016/0140-6736(93)92814-A
   Cinque P, 1996, AIDS, V10, P951, DOI 10.1097/00002030-199610090-00004
   Cocuzza CE, 2014, PLOS ONE, V9, DOI 10.1371/journal.pone.0094497
   Corcoran C, 2008, J CLIN VIROL, V42, P433, DOI 10.1016/j.jcv.2008.03.017
   Cubo P, 2007, ENFERM INFEC MICR CL, V25, P491, DOI 10.1157/13108714
   Dagdemir A, 2006, PEDIATR NEUROL, V35, P352, DOI 10.1016/j.pediatrneurol.2006.05.014
   DELUCA A, 1995, BRIT J HAEMATOL, V90, P844, DOI 10.1111/j.1365-2141.1995.tb05205.x
   Desai J, 1999, CANCER, V86, P1840, DOI 10.1002/(SICI)1097-0142(19991101)86:9<1840::AID-CNCR28>3.3.CO;2-3
   Dyachenko Pavel, 2018, Wiad Lek, V71, P1224
   Ferreri Andres J M, 2019, Am Soc Clin Oncol Educ Book, V39, P454, DOI 10.1200/EDBK_242547
   Francisco Christian N, 2018, BMJ Case Rep, V2018, DOI 10.1136/bcr-2018-225714
   Fujimoto H, 2003, INTERNAL MED, V42, P33, DOI 10.2169/internalmedicine.42.33
   Gupta S, 2010, J PEDIAT HEMATOL ONC, V32, pE144, DOI 10.1097/MPH.0b013e3181c80bf3
   Hajtovic S, 2021, CUREUS J MED SCIENCE, V13, DOI 10.7759/cureus.12754
   HAMILTONDUTOIT SJ, 1993, BLOOD, V82, P619
   Han CH, 2017, CANCER-AM CANCER SOC, V123, P4314, DOI 10.1002/cncr.30965
   Hill MA, 1997, CANCER, V80, P204, DOI 10.1002/(SICI)1097-0142(19970715)80:2<204::AID-CNCR6>3.0.CO;2-T
   IMAI S, 1993, J MED VIROL, V40, P278, DOI 10.1002/jmv.1890400405
   Ishikawa N, 2013, PEDIATR INT, V55, P72, DOI 10.1111/ped.12024
   Ivers LC, 2004, CLIN INFECT DIS, V38, P1629, DOI 10.1086/420934
   Kano K, 2017, NEUROPATHOLOGY, V37, P259, DOI 10.1111/neup.12356
   Kasamon YL, 2005, HEMATOL ONCOL CLIN N, V19, P665, DOI 10.1016/j.hoc.2005.05.004
   Katramados AM, 2007, AIDS, V21, P778, DOI 10.1097/QAD.0b013e3280b07784
   Kerr JR, 2019, J CLIN PATHOL, V72, P651, DOI 10.1136/jclinpath-2019-205822
   Kersten MJ, 1997, J CLIN INVEST, V99, P1525, DOI 10.1172/JCI119315
   Khalil M, 2008, J NEUROVIROL, V14, P574, DOI 10.1080/13550280802345715
   Kimiya T, 2013, INFECTION, V41, P1045, DOI 10.1007/s15010-013-0420-4
   Kumar S, 2004, PEDIATR DEVEL PATHOL, V7, P198, DOI 10.1007/s10024-003-7079-2
   Lau JSY, 2017, NEW MICROBIOL, V40, P212
   Lau KW, 2021, CANCER MED-US, V10, P1473, DOI 10.1002/cam4.3770
   Lee GH, 2021, CLIN NEUROL NEUROSUR, V202, DOI 10.1016/j.clineuro.2021.106507
   Leruez-Ville M, 2012, HIV MED, V13, P479, DOI 10.1111/j.1468-1293.2012.00998.x
   Lewitschnig S, 2013, EUR J NUCL MED MOL I, V40, P1420, DOI 10.1007/s00259-013-2448-1
   Linke-Serinsöz E, 2017, SEMIN DIAGN PATHOL, V34, P352, DOI 10.1053/j.semdp.2017.04.003
   Liu QF, 2013, TRANSPL INFECT DIS, V15, P379, DOI 10.1111/tid.12090
   Liu WC, 2014, LANCET INFECT DIS, V14, P778, DOI 10.1016/S1473-3099(14)70824-2
   Lupia T, 2020, AIDS, V34, P373, DOI 10.1097/QAD.0000000000002442
   Martelius T, 2011, BMC INFECT DIS, V11, DOI 10.1186/1471-2334-11-281
   Mazhar D, 2006, EXPERT REV ANTICANC, V6, P335, DOI 10.1586/14737140.6.3.335
   Miyashita T, 2012, INTERNAL MED, V51, P1755, DOI 10.2169/internalmedicine.51.7739
   Morales RL, 2020, CUREUS J MED SCIENCE, V12, DOI 10.7759/cureus.6758
   Nael A, 2016, AM J CLIN PATHOL, V145, P258, DOI 10.1093/ajcp/aqv087
   Nardone R, 2019, J NEUROVIROL, V25, P426, DOI 10.1007/s13365-019-00731-4
   Navarro JT, 2007, HAEMATOLOGICA, V93, P149, DOI 10.3324/haematol.11767
   Ohga S, 2008, PEDIATR INFECT DIS J, V27, P1027, DOI 10.1097/INF.0b013e318178d21e
   Okano M, 2005, AM J HEMATOL, V80, P64, DOI 10.1002/ajh.20398
   Paez-Nova M, 2021, CHILD NERV SYST, V37, P3923, DOI 10.1007/s00381-021-05173-0
   Petrara MR, 2013, FRONT MICROBIOL, V4, DOI 10.3389/fmicb.2013.00311
   Phowthongkum Prasit, 2007, J Infect, V54, pe141, DOI 10.1016/j.jinf.2006.09.007
   Polilli E, 2010, NEW MICROBIOL, V33, P275
   Portegies P, 2000, CURR OPIN NEUROL, V13, P301, DOI 10.1097/00019052-200006000-00012
   Portolani M, 1999, MICROBIOLOGICA, V22, P369
   Raman L, 2014, J CLIN VIROL, V59, P264, DOI 10.1016/j.jcv.2014.01.018
   REMICK SC, 1990, MEDICINE, V69, P345, DOI 10.1097/00005792-199011000-00003
   Ritter AM, 2000, J NEUROSURG, V92, P688, DOI 10.3171/jns.2000.92.4.0688
   Rogatsch H, 2000, AM J SURG PATHOL, V24, P614, DOI 10.1097/00000478-200004000-00018
   Sanefuji M, 2008, J CHILD NEUROL, V23, P1072, DOI 10.1177/0883073808315414
   Schommers P, 2015, BRIT J HAEMATOL, V168, P806, DOI 10.1111/bjh.13221
   Shen YY, 2016, NEUROL SCI, V37, P479, DOI 10.1007/s10072-015-2431-7
   Sivendran S, 2011, INT J CLIN ONCOL, V16, P63, DOI 10.1007/s10147-010-0110-5
   Soldan Samantha S, 2020, Drug Discov Today Dis Models, V32, P35, DOI 10.1016/j.ddmod.2020.01.001
   Stevens SJC, 2002, AIDS, V16, P993, DOI 10.1097/00002030-200205030-00005
   Thurnher MM, 1997, EUR RADIOL, V7, P1091, DOI 10.1007/s003300050260
   Travi G, 2012, J CLIN ONCOL, V30, pE119, DOI 10.1200/JCO.2011.39.9642
   Trevillyan JM, 2013, ANTIVIR THER, V18, P257, DOI 10.3851/IMP2451
   Tsiatsiou O, 2020, CURR HIV RES, V18, P63, DOI 10.2174/1570162X17666191017101223
   Tsuruyama Y, 2020, J INFECT CHEMOTHER, V26, P741, DOI 10.1016/j.jiac.2020.02.005
   VOLPI A, 2004, HERPES, V11, P120
   Wang J, 2007, HIV MED, V8, P306, DOI 10.1111/j.1468-1293.2007.00475.x
   Wang Y, 2020, J INT MED RES, V48, DOI 10.1177/0300060520903215
   Weinberg A, 2005, J INFECT DIS, V191, P234, DOI 10.1086/426402
   Weinberg A, 2002, ANN NEUROL, V52, P543, DOI 10.1002/ana.10321
   Willeke VM, 2020, J NEURO-ONCOL, V147, P247, DOI 10.1007/s11060-020-03426-7
   Wujanto C, 2019, INT J STD AIDS, V30, P605, DOI 10.1177/0956462418821569
   Yaltirik CK, 2021, NEUROSURG REV, V44, P679, DOI 10.1007/s10143-020-01291-6
   Yamashita S, 1998, PSYCHIAT CLIN NEUROS, V52, P449, DOI 10.1046/j.1440-1819.1998.00406.x
   Yanagisawa K, 2013, INTERNAL MED, V52, P955, DOI 10.2169/internalmedicine.52.9088
   Yang M, 2017, MEDICINE, V96, DOI 10.1097/MD.0000000000006676
   Zarlasht F, 2017, INT J GEN MED, V10, P371, DOI 10.2147/IJGM.S143335
   Zevallos-Giampietri EA, 2004, APPL IMMUNOHISTO M M, V12, P387, DOI 10.1097/00129039-200412000-00018
   Zhang BL, 2021, FRONT CELL INFECT MI, V11, DOI 10.3389/fcimb.2021.720132
   Zhang H, 2012, ONKOLOGIE, V35, P609, DOI 10.1159/000342676
   Zhang YX, 2020, LEUKEMIA LYMPHOMA, V61, P971, DOI 10.1080/10428194.2019.1697877
NR 107
TC 8
Z9 9
U1 2
U2 7
PU ELSEVIER FRANCE-EDITIONS SCIENTIFIQUES MEDICALES ELSEVIER
PI ISSY-LES-MOULINEAUX
PA 65 RUE CAMILLE DESMOULINS, CS50083, 92442 ISSY-LES-MOULINEAUX, FRANCE
SN 0753-3322
EI 1950-6007
J9 BIOMED PHARMACOTHER
JI Biomed. Pharmacother.
PD JAN
PY 2022
VL 145
AR 112392
DI 10.1016/j.biopha.2021.112392
EA NOV 2021
PG 8
WC Medicine, Research & Experimental; Pharmacology & Pharmacy
WE Science Citation Index Expanded (SCI-EXPANDED)
SC Research & Experimental Medicine; Pharmacology & Pharmacy
GA XG8GF
UT WOS:000724985500002
PM 34781140
OA gold
DA 2024-06-03
ER

PT J
AU Zhang, Y
   Liang, KW
   He, JQ
   Ma, H
   Chen, HY
   Zheng, F
   Zhang, LL
   Wang, XS
   Ma, XB
   Chen, XZ
AF Zhang, Yu
   Liang, Kewei
   He, Jiaqi
   Ma, He
   Chen, Hongyan
   Zheng, Fei
   Zhang, Lingling
   Wang, Xinsheng
   Ma, Xibo
   Chen, Xuzhu
TI Deep Learning With Data Enhancement for the Differentiation of Solitary
   and Multiple Cerebral Glioblastoma, Lymphoma, and Tumefactive
   Demyelinating Lesion
SO FRONTIERS IN ONCOLOGY
LA English
DT Article
DE glioblastoma; lymphoma; tumefactive demyelination; differential
   diagnosis; deep learning
ID BRAIN; MANAGEMENT; FEATURES
AB Objectives To explore the MRI-based differential diagnosis of deep learning with data enhancement for cerebral glioblastoma (GBM), primary central nervous system lymphoma (PCNSL), and tumefactive demyelinating lesion (TDL). Materials and Methods This retrospective study analyzed the MRI data of 261 patients with pathologically diagnosed solitary and multiple cerebral GBM (n = 97), PCNSL (n = 92), and TDL (n = 72). The 3D segmentation model was trained to capture the lesion. Different enhancement data were generated by changing the pixel ratio of the lesion and non-lesion areas. The 3D classification network was trained by using the enhancement data. The accuracy, sensitivity, specificity, and area under the curve (AUC) were used to assess the value of different enhancement data on the discrimination performance. These results were then compared with the neuroradiologists' diagnoses. Results The diagnostic performance fluctuated with the ratio of lesion to non-lesion area changed. The diagnostic performance was best when the ratio was 1.5. The AUCs of GBM, PCNSL, and TDL were 1.00 (95% confidence interval [CI]: 1.000-1.000), 0.96 (95% CI: 0.923-1.000), and 0.954 (95% CI: 0.904-1.000), respectively. Conclusions Deep learning with data enhancement is useful for the accurate identification of GBM, PCNSL, and TDL, and its diagnostic performance is better than that of the neuroradiologists.
C1 [Zhang, Yu; Chen, Hongyan; Zheng, Fei; Zhang, Lingling; Chen, Xuzhu] Capital Med Univ, Dept Radiol, Beijing Tiantan Hosp, Beijing, Peoples R China.
   [Zhang, Yu; Liang, Kewei; He, Jiaqi; Ma, Xibo] Chinese Acad Sci, Inst Automat, CBSR&NLPR, Beijing, Peoples R China.
   [Liang, Kewei; Ma, Xibo] Univ Chinese Acad Sci, Sch Artificial Intelligence, Beijing, Peoples R China.
   [Liang, Kewei; Ma, He] Northeastern Univ, Coll Med & Biol Informat Engn, Shenyang, Peoples R China.
   [He, Jiaqi] Dalian Med Univ, Sch Stomatol, Dalian, Peoples R China.
   [Wang, Xinsheng] Harbin Inst Technol Weihai, Sch Informat Sci & Engn, Weibel, Peoples R China.
C3 Capital Medical University; Chinese Academy of Sciences; Institute of
   Automation, CAS; Chinese Academy of Sciences; University of Chinese
   Academy of Sciences, CAS; Northeastern University - China; Dalian
   Medical University; Harbin Institute of Technology
RP Chen, XZ (corresponding author), Capital Med Univ, Dept Radiol, Beijing Tiantan Hosp, Beijing, Peoples R China.; Ma, XB (corresponding author), Chinese Acad Sci, Inst Automat, CBSR&NLPR, Beijing, Peoples R China.; Ma, XB (corresponding author), Univ Chinese Acad Sci, Sch Artificial Intelligence, Beijing, Peoples R China.; Wang, XS (corresponding author), Harbin Inst Technol Weihai, Sch Informat Sci & Engn, Weibel, Peoples R China.
EM xswang@hit.edu.cn; xibo.ma@ia.ac.cn; radiology888@aliyun.com
RI zhang, lingling/HDM-2189-2022; MA, HE/JMQ-1464-2023; Chen,
   Qi/GVU-3024-2022; chen, qy/JXM-3217-2024; Ma, Xibo/F-9767-2019
OI Chen, Qi/0000-0002-6568-7267; Liang, Kewei/0009-0005-6505-3431
FU National Key Research and Development Program of China [2018YFC0115604,
   2016YFA0100900, 2016YFA0100902]; National Natural Science Foundation of
   China [81772005, 82090051, 81871442]; Beijing Municipal Science &
   Technology Commission [Z19110 0006619088]; Youth Innovation Promotion
   Association CAS [Y201930]; Shandong Province Natural Science Foundation
   [ZR2020KF016]
FX This work is supported by the National Key Research and Development
   Program of China Grant under grant (Nos. 2018YFC0115604, 2016YFA0100900,
   2016YFA0100902); the National Natural Science Foundation of China under
   grant (Nos. 81772005, 82090051, 81871442); Collaborative innovative
   major special project supported by Beijing Municipal Science &
   Technology Commission (Z19110 0006619088); the Youth Innovation
   Promotion Association CAS (Y201930); and Shandong Province Natural
   Science Foundation (ZR2020KF016).
CR Ahmadi S., 2016, INT CONF 3D VISION, DOI DOI 10.1109/3DV.2016.79
   Brandao LA, 2016, MAGN RESON IMAGING C, V24, P781, DOI 10.1016/j.mric.2016.07.005
   Brod SA, 2019, MULT SCLER J-EXP TRA, V5, DOI 10.1177/2055217319855755
   de Melo SM, 2020, ANN PALLIAT MED, V9, P3553, DOI 10.21037/apm-20-768
   Gao Y, 2020, JMIR MED INF, V8, DOI 10.2196/19805
   Grommes C, 2019, NEURO-ONCOLOGY, V21, P296, DOI 10.1093/neuonc/noy192
   He KM, 2016, PROC CVPR IEEE, P770, DOI 10.1109/CVPR.2016.90
   KANDERI T., 2020, STATPEARLS
   Kapoor A, 2015, NEUROL INDIA, V63, P449, DOI 10.4103/0028-3886.158267
   Kim DS, 2009, RADIOLOGY, V251, P467, DOI 10.1148/radiol.2512072071
   Li Y, 2021, J CLIN NEUROSCI, V83, P71, DOI 10.1016/j.jocn.2020.11.025
   Linhares P, 2020, INT J MOL SCI, V21, DOI 10.3390/ijms21165809
   Lu SS, 2015, AM J ROENTGENOL, V204, P827, DOI 10.2214/AJR.14.12677
   Lucchinetti CF, 2008, BRAIN, V131, P1759, DOI 10.1093/brain/awn098
   Mabray MC, 2015, AM J ROENTGENOL, V205, P1075, DOI 10.2214/AJR.14.13970
   Nguyen AV., 2018, NEUROSURG FOCUS, V45, pE5, DOI [10.3171/2018.8.FOCUS18325, DOI 10.3171/2018.8.FOCUS18325]
   Partovi S, 2014, BRIT J RADIOL, V87, DOI 10.1259/bjr.20130684
   Qian ZH, 2019, CANCER LETT, V451, P128, DOI 10.1016/j.canlet.2019.02.054
   Saini J, 2018, CLIN RADIOL, V73, DOI 10.1016/j.crad.2018.07.107
   Sánchez P, 2017, J NEUROL SCI, V381, P32, DOI 10.1016/j.jns.2017.08.005
   Smirniotopoulos JG, 2007, RADIOGRAPHICS, V27, P525, DOI 10.1148/rg.272065155
   Suh CH, 2018, AM J NEURORADIOL, V39, P1643, DOI 10.3174/ajnr.A5775
   Suh CH, 2019, J MAGN RESON IMAGING, V50, P560, DOI 10.1002/jmri.26602
   Suh HB, 2018, EUR RADIOL, V28, P3832, DOI 10.1007/s00330-018-5368-4
   Wang K, 2017, MEDICINE, V96, DOI 10.1097/MD.0000000000007756
   Wen JB, 2017, J COMPUT ASSIST TOMO, V41, P904, DOI 10.1097/RCT.0000000000000636
   Yasuda S, 2018, WORLD NEUROSURG, V119, P244, DOI 10.1016/j.wneu.2018.08.027
   You SH, 2018, EUR RADIOL, V28, P3801, DOI 10.1007/s00330-018-5359-5
   Zali A, 2007, ARCH IRAN MED, V10, P194
   Zhu YB, 2019, EUR J RADIOL, V116, P128, DOI 10.1016/j.ejrad.2019.04.022
NR 30
TC 8
Z9 11
U1 0
U2 14
PU FRONTIERS MEDIA SA
PI LAUSANNE
PA AVENUE DU TRIBUNAL FEDERAL 34, LAUSANNE, CH-1015, SWITZERLAND
SN 2234-943X
J9 FRONT ONCOL
JI Front. Oncol.
PD AUG 18
PY 2021
VL 11
DI 10.3389/fonc.2021.665891
PG 9
WC Oncology
WE Science Citation Index Expanded (SCI-EXPANDED)
SC Oncology
GA UM8UB
UT WOS:000693599700001
PM 34490082
OA Green Published, gold
DA 2024-06-03
ER

PT J
AU Chaganti, J
   Taylor, M
   Woodford, H
   Steel, T
AF Chaganti, Joga
   Taylor, Michael
   Woodford, Hannah
   Steel, Timothy
TI Differentiation of Primary Central Nervous System Lymphoma and
   High-Grade Glioma with Dynamic Susceptibility Contrast-Derived Metrics:
   Pilot Study
SO WORLD NEUROSURGERY
LA English
DT Article
DE HGG; PCNSL; Perfusion imaging; PSR; &nbsp; rCBV
ID CEREBRAL BLOOD-VOLUME; SIGNAL INTENSITY RECOVERY;
   GLIOBLASTOMA-MULTIFORME; MR; PERFUSION; PERCENTAGE; LESIONS; TUMOR;
   MAPS; RCBV
AB OBJECTIVE: Preoperative differentiation of lymphoma from other aggressive intracranial neoplasms is important as the surgical and adjuvant therapy may be fundamentally different between the 2 types of tumors. The purpose of this study was to assess the ability of the dynamic susceptibility contrastLderived metrics, percentage signal recovery (PSR) ratio, and relative cerebral blood volume (rCBV) to distinguish between primary central nervous system lymphoma (PCNSL) and high-grade glioma (HGG). METHODS: Twenty-six patients (15 with HGG and 11 with PCNSL) with histologically confirmed diagnoses were retrospectively analyzed. Mean PSR and rCBV were calculated from dynamic susceptibility contrast imaging. The 2 groups were compared using an independent samples t-test. Receiver operating characteristic analyses were performed to determine the area under the curve and identify threshold values to differentiate PCNSL from GBM. - RESULTS: Both rCBV and PSR values were significantly different, at both the group level and subject level, between the PCNSL and HGG patients. The mean rCBV was significantly lower in PCNSL (1.38 +/- 0.64) compared with HGG (5.19 +/- 2.21, df = 11.24, P < 0.001). The mean PSR ratio was significantly higher in PCNSL (1.04 +/- 0.11) compared with HGG (0.72 +/- 0.16, df = 17.23, P < 0.001). An rCBV threshold value of 2.67 provided a 100% sensitivity and 100% specificity (area under the curve 1.0) for differentiating PCNSL from HGG. A PSR ratio threshold value of 0.9 was 100% sensitive and 90.91% specific for differentiating PCNSL from HGG. CONCLUSIONS: The findings of our study show that rCBV and PSR ratio are different in HGG and PCNSL at both the group level and subject level. Incorporation of perfusion in routine magnetic resonance imaging of contrast-enhancing lesions can have a significant impact on patient management.
C1 [Chaganti, Joga] St Vincents Hosp, Dept Radiol & Imaging, Sydney, NSW, Australia.
   [Steel, Timothy] St Vincents Hosp, Dept Neurosurg, Sydney, NSW, Australia.
   [Taylor, Michael] John Hunter Hosp, Dept Neurosurg, Newcastle, NSW, Australia.
   [Woodford, Hannah] John Hunter Hosp, Dept Radiol, Newcastle, NSW, Australia.
C3 NSW Health; St Vincents Hospital Sydney; NSW Health; St Vincents
   Hospital Sydney; John Hunter Hospital; John Hunter Hospital
RP Chaganti, J (corresponding author), St Vincents Hosp, Dept Radiol & Imaging, Sydney, NSW, Australia.
EM Joga.Chaganti@svha.org.au
RI Chaganti, Joga/AFR-9044-2022
OI Chaganti, Joga/0000-0003-4776-5038; Woodford,
   Hannah/0000-0001-9111-0069; Taylor, Michael/0000-0002-5025-8080
CR ARONEN HJ, 1994, RADIOLOGY, V191, P41, DOI 10.1148/radiology.191.1.8134596
   Bühring U, 2001, NEUROLOGY, V57, P393, DOI 10.1212/WNL.57.3.393
   Calli C, 2006, EUR J RADIOL, V58, P394, DOI 10.1016/j.ejrad.2005.12.032
   Cha S, 2007, AM J NEURORADIOL, V28, P1078, DOI 10.3174/ajnr.A0484
   Chakravorty A, 2015, NEURORADIOL J, V28, P574, DOI 10.1177/1971400915611916
   Choi YS, 2017, EUR RADIOL, V27, P1344, DOI 10.1007/s00330-016-4484-2
   Goyal P, 2017, QUANT IMAG MED SURG, V7, P511, DOI 10.21037/qims.2017.09.03
   Hartmann M, 2003, NEUROSCI LETT, V338, P119, DOI 10.1016/S0304-3940(02)01367-8
   Knopp EA, 1999, RADIOLOGY, V211, P791, DOI 10.1148/radiology.211.3.r99jn46791
   Ko CC, 2016, PLOS ONE, V11, DOI 10.1371/journal.pone.0162565
   Liang RF, 2014, INT J CLIN EXP MED, V7, P5573
   Liao WH, 2009, ACTA RADIOL, V50, P217, DOI 10.1080/02841850802616752
   Liu Hong-yan, 2009, Nan Fang Yi Ke Da Xue Xue Bao, V29, P333
   Ma JH, 2010, AM J NEURORADIOL, V31, P1699, DOI 10.3174/ajnr.A2161
   Mangla R, 2011, AM J NEURORADIOL, V32, P1004, DOI 10.3174/ajnr.A2441
   Nakajima S, 2015, CLIN IMAG, V39, P390, DOI 10.1016/j.clinimag.2014.12.002
   Schlegel U, 2006, NEURO ONCOLOGY CNS T, P292
   Steffan-Dewenter I., 2002, Ecology, V83, P1421, DOI 10.1890/0012-9658(2002)083[1421:SDEOLC]2.0.CO;2
   Sugahara T, 1998, AM J ROENTGENOL, V171, P1479, DOI 10.2214/ajr.171.6.9843274
   Tang YZ, 2011, CLIN RADIOL, V66, P768, DOI 10.1016/j.crad.2011.03.006
   Toh CH, 2013, AM J NEURORADIOL, V34, P1145, DOI 10.3174/ajnr.A3383
   Wetzel SG, 2002, RADIOLOGY, V224, P797, DOI 10.1148/radiol.2243011014
   Xing Z, 2014, CLIN NEURORADIOL, V24, P329, DOI 10.1007/s00062-013-0255-5
   Xu WL, 2017, PLOS ONE, V12, DOI 10.1371/journal.pone.0173430
NR 24
TC 8
Z9 8
U1 1
U2 3
PU ELSEVIER SCIENCE INC
PI NEW YORK
PA STE 800, 230 PARK AVE, NEW YORK, NY 10169 USA
SN 1878-8750
EI 1878-8769
J9 WORLD NEUROSURG
JI World Neurosurg.
PD JUL
PY 2021
VL 151
BP E979
EP E987
DI 10.1016/j.wneu.2021.05.026
EA JUL 2021
PG 9
WC Clinical Neurology; Surgery
WE Science Citation Index Expanded (SCI-EXPANDED)
SC Neurosciences & Neurology; Surgery
GA TE3HD
UT WOS:000669904000031
PM 34020062
DA 2024-06-03
ER

PT J
AU Morales-Martinez, A
   Lozano-Sanchez, F
   Duran-Peña, A
   Hoang-Xuan, K
   Houillier, C
AF Morales-Martinez, Andrea
   Lozano-Sanchez, Fernando
   Duran-Pena, Alberto
   Hoang-Xuan, Khe
   Houillier, Caroline
TI Primary Central Nervous System Lymphoma in Elderly Patients: Management
   and Perspectives
SO CANCERS
LA English
DT Review
DE primary CNS lymphoma; elderly; chemotherapy; immunotherapy
ID PRIMARY CNS LYMPHOMA; HIGH-DOSE METHOTREXATE; INTERNATIONAL EXTRANODAL
   LYMPHOMA; RECURRENT PRIMARY CNS; STEM-CELL TRANSPLANTATION; WHOLE-BRAIN
   RADIOTHERAPY; MULTICENTER PHASE-II; SALVAGE TREATMENT;
   CEREBROSPINAL-FLUID; INTENSIVE CHEMOTHERAPY
AB Simple Summary We present a review of the most relevant epidemiological, diagnostic and therapeutic aspects of primary central nervous system lymphoma (PCNSL) in elderly patients. The management of elderly patients suffering from primary central nervous system (CNS) lymphoma, who represent a rapidly growing population, is challenging. Despite the advances made in PCNSL treatment, the prognosis in older patients remains unsatisfactory. The high risk of systemic and CNS toxicity induced by a high-dose chemotherapy regimen and radiation therapy, respectively, limits the use of consolidation phase treatments in elderly patients and contributes to the poor outcome of these patients. Here, we review the current treatment strategies and ongoing trials proposed for elderly PCNSL patients.
C1 [Morales-Martinez, Andrea; Lozano-Sanchez, Fernando; Duran-Pena, Alberto; Hoang-Xuan, Khe; Houillier, Caroline] Sorbonne Univ, Grp Hosp Salpetriere, AP HP, IHU,ICM,Serv Neurol Mazarin 2, F-75013 Paris, France.
   [Morales-Martinez, Andrea; Lozano-Sanchez, Fernando; Duran-Pena, Alberto; Hoang-Xuan, Khe; Houillier, Caroline] LOC Network, F-75013 Paris, France.
C3 Sorbonne Universite; Assistance Publique Hopitaux Paris (APHP); Hopital
   Universitaire Pitie-Salpetriere - APHP
RP Houillier, C (corresponding author), Sorbonne Univ, Grp Hosp Salpetriere, AP HP, IHU,ICM,Serv Neurol Mazarin 2, F-75013 Paris, France.; Houillier, C (corresponding author), LOC Network, F-75013 Paris, France.
EM dra.a.morales@gmail.com; fer_alsmd86@hotmail.com; betitodu@gmail.com;
   khe.hoang-xuan@aphp.fr; caroline.houillier@aphp.fr
OI Lozano, Fernando/0000-0003-0807-4090; Morales Martinez,
   Andrea/0000-0002-2452-7195; Hoang Xuan, Khe/0000-0003-4072-1999;
   Houillier, Caroline/0000-0003-2931-7522
FU National Institute of Cancer (INCa); ARTC (Association pour la Recherche
   contre le Cancer)
FX The authors thank the RENOCLIP-LOC network and the National Institute of
   Cancer (INCa) for their support. A.M.-M., A.D.-P., F.L.-S. thank the
   ARTC (Association pour la Recherche contre le Cancer) for their
   fellowship grants.
CR Abrey LE, 2006, J CLIN ONCOL, V24, P5711, DOI 10.1200/JCO.2006.08.2941
   Abrey LE, 1998, J CLIN ONCOL, V16, P859, DOI 10.1200/JCO.1998.16.3.859
   Ahn Y, 2017, BLOOD RES, V52, P285, DOI 10.5045/br.2017.52.4.285
   Ambady P, 2019, LEUKEMIA LYMPHOMA, V60, P515, DOI 10.1080/10428194.2018.1480771
   Arellano-Rodrigo E, 2003, EUR J HAEMATOL, V70, P219, DOI 10.1034/j.1600-0609.2003.00045.x
   Ayroldi E, 2007, J CLIN INVEST, V117, P1605, DOI 10.1172/JCI30724
   Baraniskin A, 2011, BLOOD, V117, P3140, DOI 10.1182/blood-2010-09-308684
   Batchelor T, 2021, J CLIN ONCOL, V39, DOI 10.1200/JCO.2021.39.15_suppl.7506
   Bessell EM, 2001, INT J RADIAT ONCOL, V50, P457, DOI 10.1016/S0360-3016(01)01451-1
   Birsen R, 2018, HAEMATOLOGICA, V103, pE296, DOI 10.3324/haematol.2017.185843
   Bromberg JEC, 2019, LANCET ONCOL, V20, P216, DOI 10.1016/S1470-2045(18)30747-2
   BURTON AF, 1967, CAN J BIOCHEM CELL B, V45, P289, DOI 10.1139/o67-032
   Cerqua R, 2016, NEUROL SCI, V37, P23, DOI 10.1007/s10072-015-2353-4
   Choquet S., 2015, BLOOD, V126, P1524, DOI DOI 10.1182/BLOOD.V126.23.1524.1524
   Correa DD, 2019, J NEURO-ONCOL, V144, P553, DOI 10.1007/s11060-019-03257-1
   CROSSEN JR, 1994, J CLIN ONCOL, V12, P627, DOI 10.1200/JCO.1994.12.3.627
   DEANGELIS LM, 1989, NEUROLOGY, V39, P789, DOI 10.1212/WNL.39.6.789
   del Rio MS, 2012, J NEURO-ONCOL, V106, P143, DOI 10.1007/s11060-011-0649-7
   del Rio MS, 2011, J NEURO-ONCOL, V105, P409, DOI 10.1007/s11060-011-0608-3
   Duffey P, 1996, ARCH NEUROL-CHICAGO, V53, P814, DOI 10.1001/archneur.1996.00550080140022
   Eloranta S, 2018, EUR J HAEMATOL, V100, P61, DOI 10.1111/ejh.12980
   Enting RH, 2004, NEUROLOGY, V63, P901, DOI 10.1212/01.WNL.0000137050.43114.42
   Faivre G, 2019, CL LYMPH MYELOM LEUK, V19, P665, DOI 10.1016/j.clml.2019.05.012
   Ferreri AJM, 2003, J CLIN ONCOL, V21, P266, DOI 10.1200/JCO.2003.09.139
   Ferreri AJM, 2021, BRIT J HAEMATOL, V193, P497, DOI 10.1111/bjh.17357
   Ferreri AJM, 2017, LANCET HAEMATOL, V4, pE510, DOI 10.1016/S2352-3026(17)30174-6
   Ferreri AJM, 2016, LANCET HAEMATOL, V3, pE217, DOI 10.1016/S2352-3026(16)00036-3
   Fischer L, 2006, ANN ONCOL, V17, P1141, DOI 10.1093/annonc/mdl070
   Fox CP, 2019, BRIT J HAEMATOL, V184, P348, DOI 10.1111/bjh.15661
   Fritsch K, 2017, LEUKEMIA, V31, P846, DOI 10.1038/leu.2016.334
   Fritsch K, 2011, ANN ONCOL, V22, P2080, DOI 10.1093/annonc/mdq712
   Geng MY, 2021, ONCOL LETT, V21, DOI 10.3892/ol.2020.12263
   Ghesquieres H, 2019, ANN ONCOL, V30, P621, DOI 10.1093/annonc/mdz032
   Grandér D, 2009, AUTOPHAGY, V5, P1198, DOI 10.4161/auto.5.8.10122
   Green MR, 2006, EXPERT REV NEUROTHER, V6, P635, DOI 10.1586/14737175.6.5.635
   Gribben JG, 2015, J CLIN ONCOL, V33, P2803, DOI 10.1200/JCO.2014.59.5363
   Grommes C, 2019, BLOOD, V133, P436, DOI 10.1182/blood-2018-09-875732
   Grommes C, 2017, CANCER DISCOV, V7, P1018, DOI 10.1158/2159-8290.CD-17-0613
   Han S, 2016, CLIN TRANSL ONCOL, V18, P138, DOI 10.1007/s12094-015-1345-4
   HELMBERG A, 1995, EMBO J, V14, P452, DOI 10.1002/j.1460-2075.1995.tb07021.x
   Herrlinger U, 2000, NEUROLOGY, V54, P1707, DOI 10.1212/WNL.54.8.1707
   Hiemcke-Jiwa LS, 2018, JAMA OPHTHALMOL, V136, P1098, DOI 10.1001/jamaophthalmol.2018.2887
   Hiemcke-Jiwa LS, 2018, HEMATOL ONCOL, V36, P429, DOI 10.1002/hon.2489
   Hoang-Xuan K, 2003, J CLIN ONCOL, V21, P2726, DOI 10.1200/JCO.2003.11.036
   Hoang-Xuan K, 2020, BLOOD, V136, DOI 10.1182/blood-2020-141773
   Hoang-Xuan K, 2015, LANCET ONCOL, V16, pE322, DOI 10.1016/S1470-2045(15)00076-5
   Houillier C, 2020, NEUROLOGY, V94, pE1027, DOI 10.1212/WNL.0000000000008900
   Houillier C, 2019, J CLIN ONCOL, V37, P823, DOI 10.1200/JCO.18.00306
   Houillier C, 2017, J NEURO-ONCOL, V133, P315, DOI 10.1007/s11060-017-2435-7
   Houillier C, 2015, NEUROLOGY, V84, P325, DOI 10.1212/WNL.0000000000001158
   Howard SC, 2016, ONCOLOGIST, V21, P1471, DOI 10.1634/theoncologist.2015-0164
   Illerhaus G, 2009, ANN ONCOL, V20, P319, DOI 10.1093/annonc/mdn628
   Illerhaus G, 2016, LANCET HAEMATOL, V3, pE388, DOI 10.1016/S2352-3026(16)30050-3
   Jahnke K, 2005, ANN ONCOL, V16, P445, DOI 10.1093/annonc/mdi075
   Kasenda B, 2015, ANN ONCOL, V26, P1305, DOI 10.1093/annonc/mdv076
   Kellermann SG, 2017, J NEURO-ONCOL, V134, P303, DOI 10.1007/s11060-017-2522-9
   Vu K, 2019, BRIT J HAEMATOL, V186, P180, DOI 10.1111/bjh.15787
   Kurzwelly D, 2010, J NEURO-ONCOL, V97, P389, DOI 10.1007/s11060-009-0032-0
   Laane E, 2009, CELL DEATH DIFFER, V16, P1018, DOI 10.1038/cdd.2009.46
   Laude MC, 2020, BLOOD, V136, DOI 10.1182/blood-2020-138789
   Lionakis MS, 2017, CANCER CELL, V31, P833, DOI 10.1016/j.ccell.2017.04.012
   Lopez-Girona A, 2012, LEUKEMIA, V26, P2326, DOI 10.1038/leu.2012.119
   Maarek A, 2019, NEURO-ONCOLOGY, V21, P77, DOI 10.1093/neuonc/noz126.280
   Malikova H, 2014, NEUROENDOCRINOL LETT, V35, P613
   McGirt MJ, 2005, J NEUROSURG, V102, P897, DOI 10.3171/jns.2005.102.5.0897
   Mendez JS, 2018, NEURO-ONCOLOGY, V20, P687, DOI 10.1093/neuonc/nox187
   Morell AA, 2019, NEURO-ONCOL PRACT, V6, P415, DOI 10.1093/nop/npz015
   Morris PG, 2013, J CLIN ONCOL, V31, P3971, DOI 10.1200/JCO.2013.50.4910
   Muñiz C, 2014, BLOOD, V123, P1864, DOI 10.1182/blood-2013-11-537993
   Nayak L, 2017, BLOOD, V129, P3071, DOI 10.1182/blood-2017-01-764209
   Nayak L, 2013, LEUKEMIA LYMPHOMA, V54, P58, DOI 10.3109/10428194.2012.698736
   NELSON DF, 1992, INT J RADIAT ONCOL, V23, P9, DOI 10.1016/0360-3016(92)90538-S
   Ney DE, 2010, CANCER-AM CANCER SOC, V116, P4605, DOI 10.1002/cncr.25363
   Nguyen-Them L, 2016, EUR J CANCER, V61, P69, DOI 10.1016/j.ejca.2016.03.080
   Olivier G, 2014, AM J HEMATOL, V89, P1024, DOI 10.1002/ajh.23812
   Omuro AMP, 2005, ARCH NEUROL-CHICAGO, V62, P1595, DOI 10.1001/archneur.62.10.1595
   Omuro A, 2015, LANCET HAEMATOL, V2, pE251, DOI 10.1016/S2352-3026(15)00074-5
   Omuro A, 2015, BLOOD, V125, P1403, DOI 10.1182/blood-2014-10-604561
   Omuro AMP, 2007, J NEURO-ONCOL, V85, P207, DOI 10.1007/s11060-007-9397-0
   Pels H, 2003, J CLIN ONCOL, V21, P4489, DOI 10.1200/JCO.2003.04.056
   Pentsova E, 2014, J NEURO-ONCOL, V117, P161, DOI 10.1007/s11060-014-1370-0
   Plotkin SR, 2004, CLIN CANCER RES, V10, P5643, DOI 10.1158/1078-0432.CCR-04-0159
   Poulain S, 2014, BRIT J HAEMATOL, V167, P506, DOI 10.1111/bjh.13078
   Pulczynski EJ, 2015, HAEMATOLOGICA, V100, P534, DOI 10.3324/haematol.2014.108472
   Raizer JJ, 2012, CANCER-AM CANCER SOC, V118, P3743, DOI 10.1002/cncr.26709
   Reni M, 2007, BRIT J CANCER, V96, P864, DOI 10.1038/sj.bjc.6603660
   Roth P, 2014, CURR OPIN NEUROL, V27, P697, DOI 10.1097/WCO.0000000000000145
   Roth P, 2012, NEUROLOGY, V79, P890, DOI 10.1212/WNL.0b013e318266fcb2
   Roth P, 2010, CURR OPIN NEUROL, V23, P597, DOI 10.1097/WCO.0b013e32833e5a5d
   Rubenstein JL, 2018, BLOOD ADV, V2, P1595, DOI 10.1182/bloodadvances.2017014845
   Rubenstein JL, 2013, J CLIN ONCOL, V31, P3061, DOI 10.1200/JCO.2012.46.9957
   Rubenstein JL, 2013, BLOOD, V121, P4740, DOI 10.1182/blood-2013-01-476333
   Sasayama T, 2012, NEURO-ONCOLOGY, V14, P368, DOI 10.1093/neuonc/nor203
   Schaff L, 2020, NEURO-ONCOLOGY, V22, P56
   Schmitt AM, 2019, HEMATOL ONCOL, V37, P548, DOI 10.1002/hon.2666
   Schorb E, 2017, BONE MARROW TRANSPL, V52, P1113, DOI 10.1038/bmt.2017.23
   Schorb E, 2020, BLOOD ADV, V4, P3378, DOI 10.1182/bloodadvances.2020002064
   Seidel S, 2020, THER ADV NEUROL DISO, V13, DOI 10.1177/1756286420951087
   Shao J, 2020, CANCER MANAG RES, V12, P6261, DOI 10.2147/CMAR.S255482
   Shiels MS, 2016, BRIT J HAEMATOL, V174, P417, DOI 10.1111/bjh.14073
   Siegal T, 2019, ACTA HAEMATOL-BASEL, V141, P138, DOI 10.1159/000495284
   Song Y, 2016, SCI REP-UK, V6, DOI 10.1038/srep38671
   Soussain C, 2019, EUR J CANCER, V117, P121, DOI 10.1016/j.ejca.2019.05.024
   Soussain C, 2008, J CLIN ONCOL, V26, P2512, DOI 10.1200/JCO.2007.13.5533
   Sun Y, 2017, ONCOTARGETS THER, V10, P2595, DOI 10.2147/OTT.S134684
   Tun HW, 2018, BLOOD, V132, P2240, DOI 10.1182/blood-2018-02-835496
   van der Meulen M, 2017, LEUKEMIA, V31, P1822, DOI 10.1038/leu.2017.128
   van der Meulen M, 2021, J NEURO-ONCOL, V152, P357, DOI 10.1007/s11060-021-03708-8
   Velasco R, 2020, J NEURO-ONCOL, V148, P545, DOI 10.1007/s11060-020-03547-z
   Viaccoz A, 2015, NEURO-ONCOLOGY, V17, P1497, DOI 10.1093/neuonc/nov092
   Villano JL, 2011, BRIT J CANCER, V105, P1414, DOI 10.1038/bjc.2011.357
   Voloschin AD, 2008, J NEURO-ONCOL, V86, P211, DOI 10.1007/s11060-007-9464-6
   Welch MR, 2012, NEURO-ONCOLOGY, V14, P1304, DOI 10.1093/neuonc/nos207
   Yonese I, 2019, EUR J HAEMATOL, V102, P191, DOI 10.1111/ejh.13191
   Zhang JP, 2013, J NEURO-ONCOL, V115, P71, DOI 10.1007/s11060-013-1196-1
   Zhu JJ, 2009, NEURO-ONCOLOGY, V11, P211, DOI 10.1215/15228517-2008-067
NR 116
TC 8
Z9 8
U1 0
U2 5
PU MDPI
PI BASEL
PA ST ALBAN-ANLAGE 66, CH-4052 BASEL, SWITZERLAND
EI 2072-6694
J9 CANCERS
JI Cancers
PD JUL
PY 2021
VL 13
IS 14
AR 3479
DI 10.3390/cancers13143479
PG 18
WC Oncology
WE Science Citation Index Expanded (SCI-EXPANDED)
SC Oncology
GA TN6ZM
UT WOS:000676380600001
PM 34298693
OA gold, Green Published
DA 2024-06-03
ER

PT J
AU Guan, TW
   Qiu, ZC
   Su, M
   Yang, JM
   Tang, YS
   Jiang, YT
   Yao, DC
   Lai, YX
   Li, YF
   Liu, C
AF Guan, Tianwang
   Qiu, Zicong
   Su, Miao
   Yang, Jinming
   Tang, Yongshi
   Jiang, Yanting
   Yao, Dunchen
   Lai, Yanxian
   Li, Yanfang
   Liu, Cheng
TI Cardiovascular Death Risk in Primary Central Nervous System Lymphoma
   Patients Treated With Chemotherapy: A Registry-Based Cohort Study
SO FRONTIERS IN ONCOLOGY
LA English
DT Article
DE chemotherapy; cardiovascular death; primary central nervous system
   lymphoma; non-central nervous system lymphoma; SEER; cardio-oncology
AB Purpose
   To study the cardiovascular death (CVD) risk in primary central nervous system lymphoma (PCNSL) patients with chemotherapy.
   Methods
   We obtained 2,020 PCNSL participants and 88,613 non-central nervous system lymphoma (NCNSL) participants with chemotherapy from Surveillance, Epidemiology, and End Results (SEER) database from 2004 to 2015. A 1:3 propensity score matching (PSM) was used to reduce the imbalance between PCNSL participants with and without chemotherapy, as well as the imbalance between PCNSL and NCNSL participants with chemotherapy. Competing risks regressions were conducted to evaluate the independent influence of chemotherapy on CVD.
   Results
   After 1:3 PSM, the CVD risk in PCNSL patients with chemotherapy was lower than those without chemotherapy [decreased 53%, adjusted HR, 0.469 (95% CI, 0.255-0.862; P = 0.015)] as well as NCNSL patients with chemotherapy [decreased 36%, adjusted HR in model 1, 0.636 (95% CI, 0.439-0.923; P = 0.017)]. The CVD risk of chemotherapy decreased in PCNSL patients with age at diagnosis >60 years old [adjusted HR, 0.390 (95% CI, 0.200-0.760; P = 0.006)], and those patients diagnosed at 2010 to 2015 [adjusted HR, 0.339 (95% CI, 0.118-0.970; P = 0.044)].
   Conclusion
   PCNSL patients with chemotherapy are associated with lower CVD risk. Our findings may provide new foundations for that chemotherapy is the first-line treatment for PCNSL patients, according to a cardiovascular risk perspective.
C1 [Guan, Tianwang; Qiu, Zicong; Su, Miao; Yang, Jinming; Lai, Yanxian; Li, Yanfang; Liu, Cheng] Guangzhou Med Univ, Guangzhou First Peoples Hosp, Dept Cardiol, Guangzhou, Peoples R China.
   [Guan, Tianwang; Lai, Yanxian; Liu, Cheng] South China Univ Technol, Guangzhou First Peoples Hosp, Dept Cardiol, Guangzhou, Peoples R China.
   [Guan, Tianwang] Southern Med Univ, Zhujiang Hosp, Dept Cardiol, Lab Heart Ctr, Guangzhou, Peoples R China.
   [Qiu, Zicong; Su, Miao; Yang, Jinming; Tang, Yongshi; Jiang, Yanting] Guangzhou Med Univ, Dept Clin Med, Sch Clin Med, Guangzhou, Peoples R China.
   [Yao, Dunchen] Guiqian Int Gen Hosp, Dept Oncol, Guiyang, Peoples R China.
C3 South China University of Technology; Guangzhou Medical University;
   South China University of Technology; Southern Medical University -
   China; Guangzhou Medical University
RP Liu, C (corresponding author), Guangzhou Med Univ, Guangzhou First Peoples Hosp, Dept Cardiol, Guangzhou, Peoples R China.; Liu, C (corresponding author), South China Univ Technol, Guangzhou First Peoples Hosp, Dept Cardiol, Guangzhou, Peoples R China.
EM eyliucheng@scut.edu.cn
RI Yang, Jinming/ABA-6276-2021; Jiang, Yanting/HIZ-9593-2022
OI Yang, Jinming/0000-0002-2284-527X; Qiu, Zicong/0000-0002-4970-8718
FU National Natural Science Foundation of China [81100235]; Guangzhou
   Science and Technology Project of China [201804010214]; Special Funds
   for the Cultivation of Guangdong College Students' Scientific and
   Technological Innovation ("Climbing Program" Special Funds)
   [pdjh2020b0485]
FX This study was funded by the National Natural Science Foundation of
   China (81100235), the Guangzhou Science and Technology Project of China
   (201804010214), and the Special Funds for the Cultivation of Guangdong
   College Students' Scientific and Technological Innovation ("Climbing
   Program" Special Funds) (pdjh2020b0485).
CR Abdel-Qadir H, 2017, JAMA CARDIOL, V2, P88, DOI 10.1001/jamacardio.2016.3841
   Awan Z, 2015, EUR J PREV CARDIOL, V22, P719, DOI 10.1177/2047487314529350
   Borde DP, 2016, ANN CARD ANAESTH, V19, P475, DOI 10.4103/0971-9784.185534
   Borovac JA, 2019, AM J CARDIOL, V124, P1190, DOI 10.1016/j.amjcard.2019.07.015
   Charles-Schoeman C, 2017, ARTHRITIS RHEUMATOL, V69, P46, DOI 10.1002/art.39833
   Chen HG, 2020, INT J HEMATOL, V112, P65, DOI 10.1007/s12185-020-02881-2
   Chikata A, 2014, INT J CARDIOL, V176, pE20, DOI 10.1016/j.ijcard.2014.06.081
   Choi HK, 2002, LANCET, V359, P1173, DOI 10.1016/S0140-6736(02)08213-2
   Cloney MB, 2017, J NEURO-ONCOL, V132, P189, DOI 10.1007/s11060-016-2358-8
   Constantin A, 1998, ARTHRITIS RHEUM, V41, P48, DOI 10.1002/1529-0131(199801)41:1<48::AID-ART7>3.0.CO;2-K
   Dasari A, 2018, CANCER-AM CANCER SOC, V124, P807, DOI 10.1002/cncr.31124
   Ferreri AJM, 2009, LANCET, V374, P1512, DOI 10.1016/S0140-6736(09)61416-1
   Fine JP, 1999, J AM STAT ASSOC, V94, P496, DOI 10.2307/2670170
   Fung C, 2015, J CLIN ONCOL, V33, P3105, DOI 10.1200/JCO.2014.60.3654
   Grommes C, 2017, J CLIN ONCOL, V35, P2410, DOI 10.1200/JCO.2017.72.7602
   Hermans C, 1997, ANN HEMATOL, V75, P55, DOI 10.1007/s002770050312
   Hulley S.B., 2013, DESIGNING CLIN RES E, V4th
   Hwang WL, 2018, JAMA ONCOL, V4, DOI 10.1001/jamaoncol.2017.5230
   Iorio-Morin C, 2021, FRONT ONCOL, V10, DOI 10.3389/fonc.2020.543648
   Jurczak W, 2013, INT J CARDIOL, V168, P5212, DOI 10.1016/j.ijcard.2013.08.033
   Kaiser D, 2021, NEW ENGL J MED, V384, P776, DOI 10.1056/NEJMc2034992
   Kang PT, 2014, BIOCHEM PHARMACOL, V89, P490, DOI 10.1016/j.bcp.2014.03.012
   Kilickap S, 2008, MED ONCOL, V25, P437, DOI 10.1007/s12032-008-9062-2
   Korfel A, 2013, NAT REV NEUROL, V9, P317, DOI 10.1038/nrneurol.2013.83
   Kubo S, 2018, CLIN IMMUNOL, V191, P67, DOI 10.1016/j.clim.2018.03.018
   Labreche K, 2019, NEURO-ONCOLOGY, V21, P1039, DOI 10.1093/neuonc/noz088
   Lewis WD, 2020, AM FAM PHYSICIAN, V101, P34
   Marcus R., 2009, GUIDELINES DIAGNOSIS
   Micha R, 2011, AM J CARDIOL, V108, P1362, DOI 10.1016/j.amjcard.2011.06.054
   Moslehi JJ, 2016, NEW ENGL J MED, V375, P1457, DOI 10.1056/NEJMra1100265
   Nabavizadeh SA, 2016, HEMATOL ONCOL CLIN N, V30, P799, DOI 10.1016/j.hoc.2016.03.005
   Oliveira GH, 2015, CIRCULATION, V132, P2395, DOI 10.1161/CIRCULATIONAHA.115.016418
   Ostrom QT, 2015, NEURO-ONCOLOGY, V16, P1, DOI [10.1093/neuonc/nou327, 10.1093/neuonc/nox158, 10.1093/neuonc/nou223, 10.1093/neuonc/nov189]
   Quan A, 2017, MOL CELL BIOCHEM, V432, P159, DOI 10.1007/s11010-017-3006-0
   Reiss AB, 2008, ARTHRITIS RHEUM-US, V58, P3675, DOI 10.1002/art.24040
   REYKDAL S, 1995, LEUKEMIA RES, V19, P141, DOI 10.1016/0145-2126(94)00123-R
   Ridker PM, 2017, NEW ENGL J MED, V377, P1119, DOI 10.1056/NEJMoa1707914
   Ridker PM, 2019, NEW ENGL J MED, V380, P752, DOI 10.1056/NEJMoa1809798
   Rudwaleit M, 2000, ANN RHEUM DIS, V59, P311, DOI 10.1136/ard.59.4.311
   Salz T, 2017, J CLIN ONCOL, V35, P3837, DOI 10.1200/JCO.2017.72.4211
   Seidel S, 2019, EXPERT REV ANTICANC, V19, P909, DOI 10.1080/14737140.2019.1677157
   Soisson S, 2018, JNCI-J NATL CANCER I, V110, P1342, DOI 10.1093/jnci/djy070
   Sorigue M, 2018, ANN HEMATOL, V97, P1633, DOI 10.1007/s00277-018-3346-1
   Streubel B, 2004, NEW ENGL J MED, V351, P250, DOI 10.1056/NEJMoa033153
   Tan D, 2013, LANCET ONCOL, V14, pE548, DOI 10.1016/S1470-2045(13)70450-9
   Tardif JC, 2019, NEW ENGL J MED, V381, P2497, DOI 10.1056/NEJMoa1912388
   van Nimwegen FA, 2017, BLOOD, V129, P2257, DOI 10.1182/blood-2016-09-740332
   van Rooijen CR, 2017, CLIN CASE REP, V5, P1454, DOI 10.1002/ccr3.1094
   Weberpals J, 2018, EUR HEART J, V39, P3896, DOI 10.1093/eurheartj/ehy167
   Zaorsky NG, 2017, ANN ONCOL, V28, P400, DOI 10.1093/annonc/mdw604
NR 50
TC 8
Z9 8
U1 0
U2 6
PU FRONTIERS MEDIA SA
PI LAUSANNE
PA AVENUE DU TRIBUNAL FEDERAL 34, LAUSANNE, CH-1015, SWITZERLAND
SN 2234-943X
J9 FRONT ONCOL
JI Front. Oncol.
PD MAY 11
PY 2021
VL 11
AR 641955
DI 10.3389/fonc.2021.641955
PG 10
WC Oncology
WE Science Citation Index Expanded (SCI-EXPANDED)
SC Oncology
GA SH0JJ
UT WOS:000653824000001
PM 34046345
OA gold, Green Published
DA 2024-06-03
ER

PT J
AU You, H
   Wei, L
   Kaminska, B
AF You, Hua
   Wei, Li
   Kaminska, Bozena
TI Emerging insights into origin and pathobiology of primary central
   nervous system lymphoma
SO CANCER LETTERS
LA English
DT Article
DE PCNSL; Molecular mechanisms; Genomics; Transcriptomics; DNA methylation;
   Immune microenvironment; Animal models
ID GERMINAL-CENTER B; CIRCULATING TUMOR DNA; PRIMARY CNS; CELL LYMPHOMA;
   INHIBITOR PCI-32765; CEREBROSPINAL-FLUID; BRAIN MACROPHAGES;
   GENE-EXPRESSION; CLASS SWITCH; RAT MODEL
AB Primary central nervous system lymphoma (PCNSL) is an aggressive cancer typically confined to the brain, eyes, leptomeninges and spinal cord, without evidence of systemic involvement. PCNSL remains a challenge for scientists and clinicians due to insufficient biological knowledge, a lack of appropriate animal models and validated diagnostic biomarkers. We summarize recent findings on genomic, transcriptomic and epigenetic alterations identified in PCNSL. These findings help to define pathobiology of the disease and delineate defects in B cell differentiation. Evidence from genomic and transcriptomic studies helps to separate PCNSL from other hematological malignancies, improves diagnostics and reveals new therapeutic targets for treatment. Discovery of the CNS lymphatic system may be instrumental in better understanding the origin of the disease. We critically assess the attempts to model PCNSL in rodents, and conclude that there is a lack of a genetic/transgenic model that adequately mimics pathogenesis of the disease. Contribution of the tumor microenvironment in tumorigenesis and aggressiveness of PCNSL remains understudied. Assessing heterogeneity of immune infiltrates, cytokine profiling and molecular markers, may improve diagnostics and put forward new therapeutic strategies.
C1 [You, Hua; Wei, Li; Kaminska, Bozena] Guangzhou Med Univ, Affiliated Canc Hosp & Inst, Guangzhou, Peoples R China.
   [Kaminska, Bozena] Nencki Inst Expt Biol, Lab Mol Neurobiol, Warsaw, Poland.
C3 Guangzhou Medical University; Polish Academy of Sciences; Nencki
   Institute of Experimental Biology of the Polish Academy of Sciences
RP Kaminska, B (corresponding author), Nencki Inst Expt Biol, Neurobiol Ctr, Lab Mol Neurobiol, Pasteur 3 Str, PL-02093 Warsaw, Poland.
EM b.kaminska@nencki.edu.pl
RI Kaminska, Bozena/B-2915-2014; Kaminska, Bozena/H-4592-2011
OI Kaminska, Bozena/0000-0002-2642-4616
FU National Natural Science Foundation of China [81911530169, 81903088,
   81670180]
FX The research activities are supported by the National Natural Science
   Foundation of China (81911530169, 81903088, 81670180).
CR Advani RH, 2011, ANN ONCOL, V22, P135
   Ahn JH, 2019, NATURE, V572, P62, DOI 10.1038/s41586-019-1419-5
   AHO R, 1993, ACTA NEUROPATHOL, V86, P71, DOI 10.1007/BF00454901
   Baraniskin A, 2012, NEURO-ONCOLOGY, V14, P29, DOI 10.1093/neuonc/nor169
   Baraniskin A, 2011, BLOOD, V117, P3140, DOI 10.1182/blood-2010-09-308684
   Basso K, 2012, IMMUNOL REV, V247, P172, DOI 10.1111/j.1600-065X.2012.01112.x
   Ben Abdelwahed R, 2013, INVEST OPHTH VIS SCI, V54, P3657, DOI 10.1167/iovs.12-10316
   Ben Abdelwahed R, 2013, J EXP CLIN CANC RES, V32, DOI 10.1186/1756-9966-32-18
   Braggio E, 2015, CLIN CANCER RES, V21, P3986, DOI 10.1158/1078-0432.CCR-14-2116
   Chang C, 2015, HISTOPATHOLOGY, V67, P625, DOI 10.1111/his.12706
   Courts C, 2008, J NEUROPATH EXP NEUR, V67, P720, DOI 10.1097/NEN.0b013e31817dd02d
   De Mattos-Arruda L, 2015, NAT COMMUN, V6, DOI 10.1038/ncomms9839
   Debliquis A, 2018, CYTOM PART B-CLIN CY, V94, P182, DOI 10.1002/cyto.b.21403
   Deckert-Schlüter M, 1998, ACTA NEUROPATHOL, V96, P157, DOI 10.1007/s004010050876
   Dominguez-Sola D, 2012, NAT IMMUNOL, V13, P1083, DOI 10.1038/ni.2428
   Donnou S, 2011, CLIN EXP IMMUNOL, V165, P329, DOI 10.1111/j.1365-2249.2011.04416.x
   Donnou Sabrina, 2012, Adv Hematol, V2012, P701704, DOI 10.1155/2012/701704
   Eichler April F, 2006, Neurosurg Focus, V21, pE15
   Ferreri A.J.M., 2017, LANCET HAEMATOL, V4
   Ferreri AJM, 2004, BRIT J HAEMATOL, V126, P657, DOI 10.1111/j.1365-2141.2004.05109.x
   Fischer L, 2011, NEURO-ONCOLOGY, V13, P1090, DOI 10.1093/neuonc/nor107
   Fontanilles M, 2017, ONCOTARGET, V8, P48157, DOI 10.18632/oncotarget.18325
   Fukumura K, 2016, ACTA NEUROPATHOL, V131, P865, DOI 10.1007/s00401-016-1536-2
   Gitlin AD, 2014, NATURE, V509, P637, DOI 10.1038/nature13300
   Gonzalez-Aguilar A, 2012, CLIN CANCER RES, V18, P5203, DOI 10.1158/1078-0432.CCR-12-0845
   Gonzalez-Gomes P, 2003, CANCER GENET CYTOGEN, V142, P21, DOI 10.1016/S0165-4608(02)00799-9
   Hickmann AK, 2019, BMC CANCER, V19, DOI 10.1186/s12885-019-5394-x
   Hiemcke-Jiwa LS, 2019, BRIT J HAEMATOL, V185, P974, DOI 10.1111/bjh.15674
   Hiemcke-Jiwa LS, 2018, HEMATOL ONCOL, V36, P429, DOI 10.1002/hon.2489
   Honigberg LA, 2010, P NATL ACAD SCI USA, V107, P13075, DOI 10.1073/pnas.1004594107
   Houillier C, 2019, J CLIN ONCOL, V37, P823, DOI 10.1200/JCO.18.00306
   Jahnke K, 2009, NEURO-ONCOLOGY, V11, P503, DOI 10.1215/15228517-2008-119
   Jiang LY, 2010, INT J CLIN EXP PATHO, V3, P763
   Kadoch C, 2009, CLIN CANCER RES, V15, P1989, DOI 10.1158/1078-0432.CCR-08-2054
   Kasenda B, 2015, ANN ONCOL, V26, P1305, DOI 10.1093/annonc/mdv076
   Khan WN, 2001, IMMUNOL RES, V23, P147, DOI 10.1385/IR:23:2-3:147
   Kiewe P, 2010, NEURO-ONCOLOGY, V12, P409, DOI 10.1093/neuonc/nop053
   KIM KJ, 1979, J IMMUNOL, V122, P549
   Kramer MHH, 1998, BLOOD, V92, P3152, DOI 10.1182/blood.V92.9.3152.421a07_3152_3162
   Kreher S, 2015, NEURO-ONCOLOGY, V17, P1016, DOI 10.1093/neuonc/nov046
   LOCOCO F, 1994, BLOOD, V83, P1757, DOI 10.1182/blood.V83.7.1757.bloodjournal8371757
   Louveau A, 2015, NATURE, V523, P337, DOI 10.1038/nature14432
   Lu XD, 2019, CELL REP, V28, P472, DOI 10.1016/j.celrep.2019.06.029
   MATHIESON BJ, 1978, J EXP MED, V147, P1267, DOI 10.1084/jem.147.4.1267
   Minnich M, 2016, NAT IMMUNOL, V17, P331, DOI 10.1038/ni.3349
   MIZUGUCHI J, 1986, J IMMUNOL, V137, P2162
   Montesinos-Rongen M, 1999, AM J PATHOL, V155, P2077, DOI 10.1016/S0002-9440(10)65526-5
   Montesinos-Rongen M, 2008, LEUKEMIA, V22, P400, DOI 10.1038/sj.leu.2405019
   Montesinos-Rongen M, 2005, AM J PATHOL, V166, P1773, DOI 10.1016/S0002-9440(10)62487-X
   Montesinos-Rongen M, 2004, BLOOD, V103, P1869, DOI 10.1182/blood-2003-05-1465
   Montesinos-Rongen M, 2003, BRAIN PATHOL, V13, P534
   Montesinos-Rongen M, 2013, J NEUROPATH EXP NEUR, V72, P325, DOI 10.1097/NEN.0b013e31828b7a98
   Mori S, 2008, CANCER RES, V68, P8525, DOI 10.1158/0008-5472.CAN-08-1329
   Nakamura T, 2016, NEUROPATH APPL NEURO, V42, P279, DOI 10.1111/nan.12259
   Nam SJ, 2018, ONCOIMMUNOLOGY, V7, DOI 10.1080/2162402X.2018.1442164
   Nayyar N, 2019, BLOOD ADV, V3, P375, DOI 10.1182/bloodadvances.2018027672
   Nutt SL, 2015, NAT REV IMMUNOL, V15, P160, DOI 10.1038/nri3795
   Ochiai K, 2013, IMMUNITY, V38, P918, DOI 10.1016/j.immuni.2013.04.009
   Oprea M, 1997, J IMMUNOL, V158, P5155
   Pels H, 2005, J NEUROL SCI, V228, P143, DOI 10.1016/j.jns.2004.11.038
   Pouzoulet F, 2019, BLOOD CELL MOL DIS, V75, P1, DOI 10.1016/j.bcmd.2018.11.005
   Richter J, 2009, BMC CANCER, V9, DOI 10.1186/1471-2407-9-455
   Rubenstein JL, 2006, BLOOD, V107, P3716, DOI 10.1182/blood-2005-03-0897
   Saini M, 1999, J NEURO-ONCOL, V43, P153, DOI 10.1023/A:1006234115968
   Saito M, 2009, P NATL ACAD SCI USA, V106, P11294, DOI 10.1073/pnas.0903854106
   Schwindt H, 2009, LEUKEMIA, V23, P1875, DOI 10.1038/leu.2009.120
   Schwindt H, 2006, J NEUROPATH EXP NEUR, V65, P776, DOI 10.1097/01.jnen.0000229988.48042.ae
   Shaffer AL, 2004, IMMUNITY, V21, P81, DOI 10.1016/j.immuni.2004.06.010
   Shapiro-Shelef M, 2003, IMMUNITY, V19, P607, DOI 10.1016/S1074-7613(03)00267-X
   Shi W, 2015, NAT IMMUNOL, V16, P663, DOI 10.1038/ni.3154
   Smith JR, 2003, BLOOD, V101, P815, DOI 10.1182/blood-2002-05-1576
   Soussain C, 2008, J CLIN ONCOL, V26, P2512, DOI 10.1200/JCO.2007.13.5533
   Soussain C, 2007, CLIN CANCER RES, V13, P2504, DOI 10.1158/1078-0432.CCR-06-2379
   Stavnezer J, 2014, J IMMUNOL, V193, P5370, DOI 10.4049/jimmunol.1401849
   Takashima Yasuo, 2018, Oncotarget, V9, P27471, DOI 10.18632/oncotarget.25463
   Thompsett AR, 1999, BLOOD, V94, P1738, DOI 10.1182/blood.V94.5.1738.417k10_1738_1746
   Tsukahara T, 2013, BIOCHEM BIOPH RES CO, V438, P84, DOI 10.1016/j.bbrc.2013.07.030
   Vater I, 2015, LEUKEMIA, V29, P677, DOI 10.1038/leu.2014.264
   Venetz D, 2010, INT J CANCER, V127, P2300, DOI 10.1002/ijc.25236
   Victora GD, 2012, ANNU REV IMMUNOL, V30, P429, DOI 10.1146/annurev-immunol-020711-075032
   Victora GD, 2010, CELL, V143, P592, DOI 10.1016/j.cell.2010.10.032
   Vogt J, 2019, GENE CHROMOSOME CANC, V58, P66, DOI 10.1002/gcc.22687
   Xing C., 2019, INT J MOL SCI
   Yamada S, 2015, LEUKEMIA LYMPHOMA, V56, P2141, DOI 10.3109/10428194.2014.979413
   Yang H, 2020, J CELL PHYSIOL, V235, P9143, DOI 10.1002/jcp.29790
   YE BH, 1993, SCIENCE, V262, P747, DOI 10.1126/science.8235596
   You H, 2020, THERANOSTICS, V10, P2949, DOI 10.7150/thno.40783
   You H, 2019, FRONT IMMUNOL, V10, DOI 10.3389/fimmu.2019.01941
NR 88
TC 8
Z9 9
U1 2
U2 18
PU ELSEVIER IRELAND LTD
PI CLARE
PA ELSEVIER HOUSE, BROOKVALE PLAZA, EAST PARK SHANNON, CO, CLARE, 00000,
   IRELAND
SN 0304-3835
EI 1872-7980
J9 CANCER LETT
JI Cancer Lett.
PD JUL 1
PY 2021
VL 509
BP 121
EP 129
DI 10.1016/j.canlet.2021.02.025
EA APR 2021
PG 9
WC Oncology
WE Science Citation Index Expanded (SCI-EXPANDED)
SC Oncology
GA RV9FP
UT WOS:000646131600006
PM 33766752
DA 2024-06-03
ER

PT J
AU Bommier, CM
   Mauduit, C
   Fontaine, J
   Bourbon, E
   Sujobert, P
   Huet, S
   Baseggio, L
   Hayette, S
   Laurent, C
   Bachy, E
   Ghesquières, H
   Thieblemont, C
   Salles, G
   Traverse-Glehen, A
AF Bommier, Come
   Mauduit, Claire
   Fontaine, Juliette
   Bourbon, Estelle
   Sujobert, Pierre
   Huet, Sarah
   Baseggio, Lucile
   Hayette, Sandrine
   Laurent, Camille
   Bachy, Emmanuel
   Ghesquieres, Herve
   Thieblemont, Catherine
   Salles, Gilles
   Traverse-Glehen, Alexandra
TI Real-life targeted next-generation sequencing for lymphoma diagnosis
   over 1 year from the French Lymphoma Network
SO BRITISH JOURNAL OF HAEMATOLOGY
LA English
DT Article
DE diagnosis; lymphoma; molecular biology; next&#8208; generation
   sequencing; pathology
AB As the impact of targeted next-generation sequencing (TNGS) on daily diagnosis has not been evaluated, we performed TNGS (46 genes) on lymphomas of unclear subtype following expert haematopathological review. The potential impact on patient care and modifications of final diagnosis were divided into major and minor changes according to the European Society of Medical Oncology (ESMO) guidelines. Among 229 patients [19 primary central nervous system lymphomas (PCNSL), 48 large B-cell lymphomas (LBCLs), 89 small BCLs (SBCLs), seven Hodgkin lymphomas (HL), 66 T-cell lymphomas], the overall concordance rate of histological and TNGS diagnosis was 89 center dot 5%. TNGS confirmed the histological diagnosis in 144 cases (62 center dot 9%), changed the diagnosis in 24 cases (10 center dot 5%) and did not help to clarify diagnosis in 61 cases (26 center dot 7%). Modifications to the final diagnosis had a clinical impact on patient care in 8 center dot 3% of cases. Diagnostic modifications occurred in all types of lymphoma except in PCNSL and HL; the modification rate was 14 center dot 6% in SBCL and 12 center dot 5% in LBCL. While comparing informative and uninformative cases, no differences were found in terms of DNA amplification, quality or depth of sequencing and biopsy type. The present study highlights that TNGS may directly contribute to a more accurate diagnosis in difficult-to-diagnose lymphomas, thus improving the clinical management in routine practice.
C1 [Bommier, Come; Mauduit, Claire; Fontaine, Juliette; Bourbon, Estelle; Traverse-Glehen, Alexandra] Ctr Hosp Lyon Sud, Hosp Civils Lyon, Dept Pathol, Pierre Benite, France.
   [Bommier, Come; Thieblemont, Catherine] Hop St Louis, AP HP, Haematooncol Dept, 1 Av Claude Vellefaux, F-75110 Paris, France.
   [Bommier, Come] Univ Paris 05, Univ Paris, Paris, France.
   [Mauduit, Claire; Fontaine, Juliette; Bourbon, Estelle; Sujobert, Pierre; Huet, Sarah; Baseggio, Lucile; Hayette, Sandrine; Bachy, Emmanuel; Ghesquieres, Herve; Salles, Gilles; Traverse-Glehen, Alexandra] Univ Claude Bernard Lyon 1, Oullins, France.
   [Mauduit, Claire] Inserm U1065, Control Gene Express C3M, Nice, France.
   [Huet, Sarah; Baseggio, Lucile; Hayette, Sandrine] Hop Lyon Sud, Serv Hematol Biol, Hosp Civils Lyon, Pierre Benite, France.
   [Laurent, Camille] Ctr Hosp Toulouse, Inst Univ Canc Oncopole, Dept Pathol, Toulouse, France.
   [Bachy, Emmanuel; Ghesquieres, Herve; Salles, Gilles] CHU Lyon Sud, Hosp Civils Lyon, Dept Haematol, Pierre Benite, France.
C3 CHU Lyon; Assistance Publique Hopitaux Paris (APHP); Universite Paris
   Cite; Hopital Universitaire Saint-Louis - APHP; Universite Paris Cite;
   Universite Claude Bernard Lyon 1; Institut National de la Sante et de la
   Recherche Medicale (Inserm); CHU Lyon; CHU de Toulouse; CHU Lyon
RP Bommier, CM (corresponding author), Hop St Louis, AP HP, Haematooncol Dept, 1 Av Claude Vellefaux, F-75110 Paris, France.
EM come.bommier@gmail.com
RI sujobert, pierre/N-8149-2017; HAYETTE, sandrine/Z-2283-2019; Salles,
   Gilles/Z-2336-2019; Bachy, Emmanuel/M-4678-2014
OI Salles, Gilles/0000-0002-9541-8666; Bachy, Emmanuel/0000-0003-2694-7510;
   mauduit, claire/0000-0001-7835-2610; laurent,
   camille/0000-0002-5375-7512
CR Bowen JM, 2014, BRIT J HAEMATOL, V166, P202, DOI 10.1111/bjh.12880
   Broccoli A, 2017, HEMATOL ONCOL CLIN N, V31, P223, DOI 10.1016/j.hoc.2016.12.001
   Cairns RA, 2012, BLOOD, V119, P1901, DOI 10.1182/blood-2011-11-391748
   de Leval L, 2015, HAEMATOLOGICA, V100, pE361, DOI 10.3324/haematol.2015.126300
   Deckert M, 2014, ACTA NEUROPATHOL, V127, P175, DOI 10.1007/s00401-013-1202-x
   Dominguez PM, 2018, CANCER DISCOV, V8, P1632, DOI 10.1158/2159-8290.CD-18-0657
   Food and Drug Administration HHS, 2008, Fed Regist, V73, P22800
   Fukumoto K, 2018, CANCER SCI, V109, P490, DOI 10.1111/cas.13393
   Fukumura K, 2016, ACTA NEUROPATHOL, V131, P865, DOI 10.1007/s00401-016-1536-2
   Gabert J, 2003, LEUKEMIA, V17, P2318, DOI 10.1038/sj.leu.2403135
   Gurth M, 2017, LEUKEMIA LYMPHOMA, V58, P979, DOI 10.1080/10428194.2016.1213836
   Herrera AF, 2014, CANCER-AM CANCER SOC, V120, P1993, DOI 10.1002/cncr.28676
   Insuasti-Beltran G, 2015, ARCH PATHOL LAB MED, V139, P1035, DOI 10.5858/arpa.2014-0322-OA
   Jennings LJ, 2017, J MOL DIAGN, V19, P341, DOI 10.1016/j.jmoldx.2017.01.011
   LaCasce AS, 2008, J CLIN ONCOL, V26, P5107, DOI 10.1200/JCO.2008.16.4061
   Laurent C, 2016, ANN ONCOL, V27, P306, DOI 10.1093/annonc/mdv575
   Laurent C, 2017, J CLIN ONCOL, V35, P2008, DOI 10.1200/JCO.2016.71.2083
   Lemonnier F, 2017, J PATHOL, V242, P387, DOI 10.1002/path.4920
   Lemonnier F, 2012, BLOOD, V120, P1466, DOI 10.1182/blood-2012-02-408542
   Mareschal S, 2016, GENE CHROMOSOME CANC, V55, P251, DOI 10.1002/gcc.22328
   Odejide O, 2014, BLOOD, V123, P1293, DOI 10.1182/blood-2013-10-531509
   Proctor IE, 2011, J CLIN ONCOL, V29, P1431, DOI 10.1200/JCO.2010.31.2223
   Rosenquist R, 2016, HAEMATOLOGICA, V101, P1002, DOI 10.3324/haematol.2015.134510
   Sakata-Yanagimoto M, 2014, NAT GENET, V46, P171, DOI 10.1038/ng.2872
   Schwartz FH, 2017, J PATHOL, V242, P129, DOI 10.1002/path.4898
   Slavin TP, 2015, FRONT ONCOL, V5, DOI 10.3389/fonc.2015.00208
   Steensma DP, 2018, BLOOD ADV, V2, P3404, DOI 10.1182/bloodadvances.2018020222
   Sujobert P, 2019, HEMASPHERE, V3, DOI 10.1097/HS9.0000000000000169
   Sujobert P, 2018, HEMATOLOGIE, V24, P27, DOI 10.1684/hma.2018.1315
   Swerdlow SH, 2016, BLOOD, V127, P2375, DOI 10.1182/blood-2016-01-643569
   van Dongen JJM, 2003, LEUKEMIA, V17, P2257, DOI 10.1038/sj.leu.2403202
   Vater I, 2015, LEUKEMIA, V29, P677, DOI 10.1038/leu.2014.264
NR 32
TC 8
Z9 8
U1 0
U2 5
PU WILEY
PI HOBOKEN
PA 111 RIVER ST, HOBOKEN 07030-5774, NJ USA
SN 0007-1048
EI 1365-2141
J9 BRIT J HAEMATOL
JI Br. J. Haematol.
PD JUN
PY 2021
VL 193
IS 6
BP 1110
EP 1122
DI 10.1111/bjh.17395
EA MAR 2021
PG 13
WC Hematology
WE Science Citation Index Expanded (SCI-EXPANDED)
SC Hematology
GA SS8AT
UT WOS:000632526900001
PM 33764507
OA Bronze
DA 2024-06-03
ER

PT J
AU Iorio-Morin, C
   Gahide, G
   Morin, C
   Vanderweyen, D
   Roy, MA
   St-Pierre, I
   Massicotte-Tisluck, K
   Fortin, D
AF Iorio-Morin, Christian
   Gahide, Gerald
   Morin, Christophe
   Vanderweyen, Davy
   Roy, Marie-Andre
   St-Pierre, Isabelle
   Massicotte-Tisluck, Karine
   Fortin, David
TI Management of Primary Central Nervous System Lymphoma Using
   Intra-Arterial Chemotherapy With Osmotic Blood-Brain Barrier Disruption:
   Retrospective Analysis of the Sherbrooke Cohort
SO FRONTIERS IN ONCOLOGY
LA English
DT Article
DE primary central nervous system lymphoma; methotrexate; intra-arterial
   chemotherapy; blood-brain barrier disruption; survival
ID CONJUNCTION
AB Background
   Primary central nervous system lymphomas (PCNSL) are rare and aggressive CNS tumors. Current management involves high-dose methotrexate (HD-MTX) typically administered intravenously (IV), despite the existence of the blood-brain barrier (BBB), which significantly decreases its bioavailability. Cerebral intra-arterial chemotherapy (CIAC) coupled with osmotic BBB disruption (OBBBD) can theoretically circumvent this issue.
   Methods
   We performed a retrospective analysis of patients with newly diagnosed PCNSL treated with HD-MTX-based CIAC+OBBBD at our center between November 1999 and May 2018. OBBBD was achieved using a 25% mannitol intra-arterial infusion. Patients were followed clinically and radiologically every month until death or remission. Demographics, clinical and outcome data were collected from the medical record. All imaging studies were reviewed for evidence of complication and outcome assessment. Kaplan-Meier analyses were used to compute remission, progression-free survival (PFS) as well as overall survival times. Subgroup analyses were performed using the log rank test.
   Results
   Forty-four patients were included in the cohort. Median follow-up was 38 months. Complete response was achieved in 34 patients (79%) at a median of 7.3 months. Actuarial median survival and PFS were 45 months and 24 months, respectively. Age, ECOG and lesion location did not impact outcome. Complications included thrombocytopenia (39%), neutropenia (20%), anemia (5%), seizures (11%), stroke (2%), and others (20%).
   Conclusion
   CIAC using HD-MTX-based protocols with OBBBD is a safe and well-tolerated procedure for the management of PCNSL. Our data suggests better PFS and survival outcomes compared to IV protocols with less hematologic toxicity and good tolerability, especially in the elderly.
C1 [Iorio-Morin, Christian; Morin, Christophe; Vanderweyen, Davy; Roy, Marie-Andre; St-Pierre, Isabelle; Fortin, David] Univ Sherbrooke, Ctr Hosp Univ Sherbrooke, Ctr Rech, Div Neurosurg,Dept Surg, Sherbrooke, PQ, Canada.
   [Gahide, Gerald; Massicotte-Tisluck, Karine] Univ Sherbrooke, Ctr Hosp Univ Sherbrooke, Ctr Rech, Dept Diagnost Radiol, Sherbrooke, PQ, Canada.
C3 University of Sherbrooke; University of Sherbrooke
RP Fortin, D (corresponding author), Univ Sherbrooke, Ctr Hosp Univ Sherbrooke, Ctr Rech, Div Neurosurg,Dept Surg, Sherbrooke, PQ, Canada.
EM David.Fortin@USherbrooke.ca
RI Vanderweyen, Davy/JMC-7346-2023; Iorio-Morin, Christian/I-8696-2019
OI Vanderweyen, Davy/0000-0002-8723-631X; Iorio-Morin,
   Christian/0000-0003-2995-7255
FU Fondation du Centre Hospitalier Universitaire de Sherbrooke; Fondation
   de l'Universite de Sherbrooke
FX This study was funded from general funds provided to the
   neuro-oncological laboratory by the Fondation du Centre Hospitalier
   Universitaire de Sherbrooke and the Fondation de l'Universite de
   Sherbrooke.
CR Abrey LE, 2005, J CLIN ONCOL, V23, P5034, DOI 10.1200/JCO.2005.13.524
   Abrey LE, 1998, J CLIN ONCOL, V16, P859, DOI 10.1200/JCO.1998.16.3.859
   Abrey LE, 2000, J CLIN ONCOL, V18, P3144, DOI 10.1200/JCO.2000.18.17.3144
   Adhikari N, 2018, J NEURO-ONCOL, V139, P153, DOI 10.1007/s11060-018-2856-y
   Angelov L, 2009, J CLIN ONCOL, V27, P3503, DOI 10.1200/JCO.2008.19.3789
   Bairey O, 2018, BLOOD REV, V32, P378, DOI 10.1016/j.blre.2018.03.003
   Batchelor T, 2003, J CLIN ONCOL, V21, P1044, DOI 10.1200/JCO.2003.03.036
   Bessell EM, 2004, INT J RADIAT ONCOL, V59, P501, DOI 10.1016/j.ijrobp.2003.11.001
   Blanchette M, 2014, J CEREBR BLOOD F MET, V34, P820, DOI 10.1038/jcbfm.2014.14
   Blanchette M, 2009, NEUROSURGERY, V65, P344, DOI 10.1227/01.NEU.0000349762.17256.9E
   Campo E, 2011, BLOOD, V117, P5019, DOI 10.1182/blood-2011-01-293050
   Da Broi M, 2018, BLOOD CELL MOL DIS, V73, P25, DOI 10.1016/j.bcmd.2018.08.005
   Darlix A, 2017, J NEURO-ONCOL, V131, P525, DOI 10.1007/s11060-016-2318-3
   Doolittle ND, 2013, J CLIN ONCOL, V31, P4026, DOI 10.1200/JCO.2013.52.7747
   Doolittle ND, 2000, CANCER, V88, P637, DOI 10.1002/(SICI)1097-0142(20000201)88:3<637::AID-CNCR22>3.0.CO;2-Y
   Drapeau A, 2015, CURR CANCER DRUG TAR, V15, P752, DOI 10.2174/1568009615666150616123548
   Ferreri AJM, 2002, NEUROLOGY, V58, P1513, DOI 10.1212/WNL.58.10.1513
   Ferreri AJM, 2016, LANCET HAEMATOL, V3, pE217, DOI 10.1016/S2352-3026(16)00036-3
   Fortin D, 1999, AM J NEURORADIOL, V20, P1794
   Fortin D, 2007, CANCER-AM CANCER SOC, V109, P751, DOI 10.1002/cncr.22450
   Hoang-Xuan K, 2015, LANCET ONCOL, V16, pE322, DOI 10.1016/S1470-2045(15)00076-5
   Kraemer Dale F, 2002, Curr Neurol Neurosci Rep, V2, P216, DOI 10.1007/s11910-002-0080-8
   Kraemer DF, 2001, NEUROSURGERY, V48, P1033, DOI 10.1097/00006123-200105000-00013
   Kroll RA, 1998, NEUROSURGERY, V42, P1083, DOI 10.1097/00006123-199805000-00082
   Mendez JS, 2018, NEURO-ONCOLOGY, V20, P687, DOI 10.1093/neuonc/nox187
   Morris PG, 2013, J CLIN ONCOL, V31, P3971, DOI 10.1200/JCO.2013.50.4910
   Muldoon LL, 2011, CLIN CANCER RES, V17, P2207, DOI 10.1158/1078-0432.CCR-10-2923
   Ney DE, 2009, LEUKEMIA LYMPHOMA, V50, P1548, DOI 10.1080/10428190903128645
   Omuro A, 2011, J NEURO-ONCOL, V104, P323, DOI 10.1007/s11060-010-0497-x
   Omuro AMP, 2005, ARCH NEUROL-CHICAGO, V62, P1595, DOI 10.1001/archneur.62.10.1595
   Pels H, 2003, J CLIN ONCOL, V21, P4489, DOI 10.1200/JCO.2003.04.056
   Phillips EH, 2014, CURR HEMATOL MALIG R, V9, P243, DOI 10.1007/s11899-014-0217-2
   Reichel A, 2009, CHEM BIODIVERS, V6, P2030, DOI 10.1002/cbdv.200900103
   Rubenstein JL, 2013, BLOOD, V122, P2318, DOI 10.1182/blood-2013-06-453084
   Schlegel U, 2018, CURR OPIN NEUROL, V31, P733, DOI 10.1097/WCO.0000000000000619
   Schultz C, 1996, J CLIN ONCOL, V14, P556, DOI 10.1200/JCO.1996.14.2.556
   Thiel E, 2010, LANCET ONCOL, V11, P1036, DOI 10.1016/S1470-2045(10)70229-1
NR 37
TC 8
Z9 8
U1 0
U2 6
PU FRONTIERS MEDIA SA
PI LAUSANNE
PA AVENUE DU TRIBUNAL FEDERAL 34, LAUSANNE, CH-1015, SWITZERLAND
SN 2234-943X
J9 FRONT ONCOL
JI Front. Oncol.
PD JAN 20
PY 2021
VL 10
AR 543648
DI 10.3389/fonc.2020.543648
PG 10
WC Oncology
WE Science Citation Index Expanded (SCI-EXPANDED)
SC Oncology
GA QB3WC
UT WOS:000614071500001
PM 33552946
OA Green Published, gold
DA 2024-06-03
ER

PT J
AU Garcia-Reyero, J
   Magunacelaya, NM
   Pereña, AG
   Gonzalez, SM
   Teran-Villagra, N
   Azueta, A
   Batlle, A
   de Villambrosia, SG
   Arce, JR
   Montes-Moreno, S
AF Garcia-Reyero, Julia
   Martinez Magunacelaya, Nerea
   Gonzalez Perena, Ainara
   Marcos Gonzalez, Sara
   Teran-Villagra, Nuria
   Azueta, Ainara
   Batlle, Ana
   Gonzalez de Villambrosia, Sonia
   Revert Arce, Jose
   Montes-Moreno, Santiago
TI Clonal Evolution in Primary Diffuse Large B-Cell Lymphoma of the Central
   Nervous System
SO APPLIED IMMUNOHISTOCHEMISTRY & MOLECULAR MORPHOLOGY
LA English
DT Article
DE DLBCL; PCNSL; ABC-type DLBCL; CD79B
ID HIGH PREVALENCE; CD79B MUTATIONS; ONCOGENIC MYD88; FEATURES; IBRUTINIB
AB Primary diffuse large B-cell lymphoma (DLBCL) of the central nervous system (CNS) is an aggressive subtype of DLBCL with characteristic clinicopathologic features. Relapse outside the CNS involving extranodal locations has been found in a fraction of cases (16%). Here we describe a case of DLBCL arising in the CNS that relapsed 18 months after the initial diagnosis in the testis and bilateral adrenal glands. Both tumors showed equivalent morphology, phenotype, cytogenetic features, and clonal relationship. Somatic mutation analysis by next generation sequencing demonstrated MYD88L265P mutation in both tumors and de novo CD79B Y196S mutation exclusive to the relapse. The pattern of mutations suggest that the 2 tumors might have evolved from a common progenitor clone with MYD88L265P being the founder mutation. A meta-analysis of the literature shows a significantly high frequency of concurrent MYD88L265P and CD79B ITAM mutations in primary CNS lymphoma and testicular DLBCL, underscoring the role of B cell receptor and nuclear factor kB activation by somatic mutations in these lymphomas that colonize immune-privileged sites. In summary, here we illustrate that targeted next generation sequencing for the detection of hot spot somatic mutations in relapsed DLBCL is useful to confirm ABC phenotype and discovers relevant information that might influence therapeutic decision.
C1 [Garcia-Reyero, Julia; Marcos Gonzalez, Sara; Teran-Villagra, Nuria; Azueta, Ainara; Montes-Moreno, Santiago] Marques de Valdecilla Univ Hosp, Dept Pathol, Santander, Spain.
   [Batlle, Ana; Gonzalez de Villambrosia, Sonia] Marques de Valdecilla Univ Hosp, Dept Hematol, Cytogenet Unit, Santander, Spain.
   [Garcia-Reyero, Julia; Martinez Magunacelaya, Nerea; Gonzalez Perena, Ainara; Montes-Moreno, Santiago] CIBERONC, IDIVAL, Translat Hematopathol Lab, Madrid, Spain.
   [Revert Arce, Jose; Montes-Moreno, Santiago] Valdecilla Tissue Bank, Santander, Spain.
C3 Hospital Universitario Marques de Valdecilla (HUMV); Hospital
   Universitario Marques de Valdecilla (HUMV); CIBER - Centro de
   Investigacion Biomedica en Red; CIBERONC
RP Montes-Moreno, S (corresponding author), HUMV IDIVAL, Translat Hematopathol Lab, Dept Pathol, Avda Valdecilla S-N, Santander 39010, Spain.
EM smontes@humv.es
RI de Villambrosia, Sonia González/ABG-9871-2020; Magunacelaya, Nerea
   Martinez/M-5040-2016; Montes-Moreno, Santiago/E-7008-2011
OI Magunacelaya, Nerea Martinez/0000-0002-3983-0867; Montes-Moreno,
   Santiago/0000-0002-3565-8262; Marcos Gonzalez, Sara/0000-0001-8616-4265
FU MINECO [PI16/1397]; IDIVAL [NEXTV-AL 15/09]; Asociacion Espanola contra
   el Cancer (AECC)
FX Supported by grants from MINECO (PI16/1397) and IDIVAL (NEXTV-AL 15/09).
   N.M.M. was supported by Asociacion Espanola contra el Cancer (AECC).
CR Ambady P, 2017, FLUIDS BARRIERS CNS, V14, DOI 10.1186/s12987-017-0064-3
   Braggio E, 2015, CLIN CANCER RES, V21, P3986, DOI 10.1158/1078-0432.CCR-14-2116
   Bruno A, 2014, ONCOTARGET, V5, P5065, DOI 10.18632/oncotarget.2080
   Chapuy B, 2016, BLOOD, V127, P869, DOI 10.1182/blood-2015-10-673236
   Courts C, 2008, J NEUROPATH EXP NEUR, V67, P720, DOI 10.1097/NEN.0b013e31817dd02d
   Deng L, 2016, LEUKEMIA, V30, P361, DOI 10.1038/leu.2015.237
   Hattori K, 2017, BRIT J HAEMATOL, V177, P492, DOI 10.1111/bjh.14080
   Hochberg FH, 2007, NAT CLIN PRACT NEURO, V3, P24, DOI 10.1038/ncpneuro0395
   Jahnke K, 2005, ANN ONCOL, V16, P445, DOI 10.1093/annonc/mdi075
   Jahnke K, 2006, J NEURO-ONCOL, V80, P159, DOI 10.1007/s11060-006-9165-6
   Kraan W, 2014, LEUKEMIA, V28, P719, DOI 10.1038/leu.2013.348
   Lee JH, 2017, SCI REP-UK, V7, DOI 10.1038/s41598-017-01998-5
   Lionakis MS, 2017, CANCER CELL, V31, P833, DOI 10.1016/j.ccell.2017.04.012
   Melchardt T, 2016, ONCOTARGET, V7, P51494, DOI 10.18632/oncotarget.9860
   Nakamura T, 2016, NEUROPATH APPL NEURO, V42, P279, DOI 10.1111/nan.12259
   Ngo VN, 2011, NATURE, V470, P115, DOI 10.1038/nature09671
   Oishi N, 2015, PATHOL INT, V65, P528, DOI 10.1111/pin.12336
   Poulain S, 2015, BRIT J HAEMATOL, V170, P285, DOI 10.1111/bjh.13293
   Reddy A, 2017, CELL, V171, P481, DOI 10.1016/j.cell.2017.09.027
   Rubenstein JL, 2013, BLOOD, V122, P2318, DOI 10.1182/blood-2013-06-453084
   Swerdlow S. H, 2017, WHO CLASSIFICATION T
   Vater I, 2015, LEUKEMIA, V29, P677, DOI 10.1038/leu.2014.264
   Wilson WH, 2015, NAT MED, V21, P922, DOI 10.1038/nm.3884
   Yamada S, 2015, LEUKEMIA LYMPHOMA, V56, P2141, DOI 10.3109/10428194.2014.979413
   Zheng M, 2017, NEUROPATHOLOGY, V37, P509, DOI 10.1111/neup.12405
NR 25
TC 8
Z9 8
U1 1
U2 7
PU LIPPINCOTT WILLIAMS & WILKINS
PI PHILADELPHIA
PA TWO COMMERCE SQ, 2001 MARKET ST, PHILADELPHIA, PA 19103 USA
SN 1541-2016
EI 1533-4058
J9 APPL IMMUNOHISTO M M
JI Appl. Immunohistochem.
PD SEP
PY 2020
VL 28
IS 8
BP E68
EP E71
DI 10.1097/PAI.0000000000000655
PG 4
WC Anatomy & Morphology; Medical Laboratory Technology; Pathology
WE Science Citation Index Expanded (SCI-EXPANDED)
SC Anatomy & Morphology; Medical Laboratory Technology; Pathology
GA NY6QB
UT WOS:000576510300001
PM 29629945
DA 2024-06-03
ER

PT J
AU Chiesa, S
   Hohaus, S
   Falcinelli, L
   D'Alò, F
   Martelli, MF
   Manfrida, S
   Bartoli, FB
   Colosimo, C
   Valentini, V
   Aristei, C
   Balducci, M
AF Chiesa, Silvia
   Hohaus, Stefan
   Falcinelli, Lorenzo
   D'Alo, Francesco
   Martelli, Massimo Fabrizio
   Manfrida, Stefania
   Bartoli, Francesco Beghella
   Colosimo, Cesare
   Valentini, Vincenzo
   Aristei, Cynthia
   Balducci, Mario
TI Chemoradiotherapy with temozolomide after high-dose methotrexate for
   primary CNS lymphoma: a multicenter phase I study of a response-adapted
   strategy
SO ANNALS OF HEMATOLOGY
LA English
DT Article
DE CNS lymphoma; Chemoradiotherapy; Temozolomide; Phase I study
ID NERVOUS-SYSTEM LYMPHOMA; WHOLE-BRAIN RADIOTHERAPY; INTERNATIONAL
   EXTRANODAL LYMPHOMA; ONCOLOGY-GROUP RTOG; RADIATION-THERAPY;
   EUROPEAN-ORGANIZATION; CELL TRANSPLANTATION; 1ST-LINE TREATMENT;
   ELDERLY-PATIENTS; RITUXIMAB
AB This study aimed to define the maximum tolerated dose (MTD) of temozolomide (TMZ) concurrent with radiotherapy (RT) after high-dose methotrexate (HD-MTX) for newly diagnosed primary central nervous system lymphoma (PCNSL). Adult patients with PCNSL were treated according to a response-adapted strategy. HD-MTX (3.5 g/m(2)) was followed by concomitant RT and escalating TMZ (50-60-75 mg/m(2)/day, 5 days/week). The total radiation dose was modulated according to the patient's response to HD-MTX. All patients received 30 Gy to the whole brain plus leptomeninges to C2, including the third posterior of the orbital cavity (clinical target volume 2; CTV2), plus 6, 10, or 16 Gy to the primary site, including the residual mass (CTV1), if a complete response (CR), partial response (PR)/stable disease (SD), or progressive disease (PD) was observed, respectively. Acute toxicities were graded according to the RTOG-EORTC criteria. Dose-limiting toxicity (DLT) was defined as grade 4 hematological toxicity or grade 3-4 hepatic toxicity, although 75 mg/m(2)/day was the maximum dose regardless of DLT. Neurocognitive function was evaluated using the Mini-Mental State Examination. Three patients were enrolled at each TMZ dose level (total = 9 patients). Twelve lesions were treated. Six patients received 2 cycles of HD-MTX, while 3 received only 1 cycle because of hepatic or renal toxicity. All patients completed chemoradiotherapy without interruptions. No DLT events were recorded. TMZ appears to be tolerable at a dose of 75 mg/m(2)/day when administered concomitantly with radiotherapy and after HD-MTX.
C1 [Chiesa, Silvia; Manfrida, Stefania; Bartoli, Francesco Beghella; Valentini, Vincenzo; Balducci, Mario] Fdn Policlin Univ A Gemelli IRCCS, Dipartimento Diagnost Immagini Radioterapia Oncol, UOC Radioterapia Oncol, Largo A Gemelli 1, I-00168 Rome, Italy.
   [Hohaus, Stefan; D'Alo, Francesco] Fdn Policlin Univ A Gemelli IRCCS, Dipartimento Diagnost Immagini Radioterapia Oncol, UOC Ematol, Rome, Italy.
   [Hohaus, Stefan; D'Alo, Francesco; Colosimo, Cesare; Valentini, Vincenzo; Balducci, Mario] Univ Cattolica Sacro Cuore, Ist Radiol, Rome, Italy.
   [Falcinelli, Lorenzo; Aristei, Cynthia] Univ Perugia, Azienda Osped Perugia, Dipartimento Chirurg & Sci Biomed, Sez Radioterapia Oncol, Perugia, Italy.
   [Martelli, Massimo Fabrizio] Univ Perugia, Azienda Osped Perugia, Dipartimento Med, Div Ematol Immunol Clin & Trapianto Midollo Osseo, Perugia, Italy.
   [Colosimo, Cesare] Fdn Policlin Univ A Gemelli IRCCS, Dipartimento Diagnost Immagini Radioterapia Oncol, UOC Neuroradiol, Rome, Italy.
   [Aristei, Cynthia] Azienda Osped Perugia, Struttura Complessa Radioterapia Oncol, Perugia, Italy.
C3 Catholic University of the Sacred Heart; IRCCS Policlinico Gemelli;
   Catholic University of the Sacred Heart; IRCCS Policlinico Gemelli;
   Catholic University of the Sacred Heart; IRCCS Policlinico Gemelli;
   University of Perugia; Azienda Ospedaliera di Perugia; University of
   Perugia; Azienda Ospedaliera di Perugia; Catholic University of the
   Sacred Heart; IRCCS Policlinico Gemelli; University of Perugia; Azienda
   Ospedaliera di Perugia
RP Bartoli, FB (corresponding author), Fdn Policlin Univ A Gemelli IRCCS, Dipartimento Diagnost Immagini Radioterapia Oncol, UOC Radioterapia Oncol, Largo A Gemelli 1, I-00168 Rome, Italy.
EM francesco.beghellabartoli@guest.policlinicogemelli.it
RI Hohaus, Stefan/K-9718-2016; Chiesa, Silvia/Q-7291-2016
OI Chiesa, Silvia/0000-0003-0168-3459; Beghella Bartoli,
   Francesco/0000-0001-9017-0318
CR Abrey LE, 2005, J CLIN ONCOL, V23, P5034, DOI 10.1200/JCO.2005.13.524
   Abrey LE, 2000, J CLIN ONCOL, V18, P3144, DOI 10.1200/JCO.2000.18.17.3144
   [Anonymous], 2000, STAT REP PRIM BRAIN
   Birsen R, 2018, HAEMATOLOGICA, V103, pE296, DOI 10.3324/haematol.2017.185843
   Chamberlain MC, 2010, NEURO-ONCOLOGY, V12, P736, DOI 10.1093/neuonc/noq011
   COX JD, 1995, INT J RADIAT ONCOL, V31, P1341, DOI 10.1016/0360-3016(95)00060-C
   DeAngelis LM, 2002, J CLIN ONCOL, V20, P4643, DOI 10.1200/JCO.2002.11.013
   Ekenel M, 2008, CANCER-AM CANCER SOC, V113, P1025, DOI 10.1002/cncr.23670
   Ferreri AJM, 2003, J CLIN ONCOL, V21, P266, DOI 10.1200/JCO.2003.09.139
   Ferreri AJM, 2003, J CLIN ONCOL, V21, P1649, DOI 10.1200/JCO.2003.99.053
   Ferreri AJM, 2017, LANCET HAEMATOL, V4, pE510, DOI 10.1016/S2352-3026(17)30174-6
   Ferreri AJM, 2016, LANCET HAEMATOL, V3, pE217, DOI 10.1016/S2352-3026(16)00036-3
   Ferreri AJM, 2009, LANCET, V374, P1512, DOI 10.1016/S0140-6736(09)61416-1
   Gavrilovic IT, 2006, J CLIN ONCOL, V24, P4570, DOI 10.1200/JCO.2006.06.6910
   Glass J, 2016, J CLIN ONCOL, V34, P1620, DOI 10.1200/JCO.2015.64.8634
   Harder H, 2004, NEUROLOGY, V62, P544, DOI 10.1212/WNL.62.4.544
   Hoang-Xuan K, 2003, J CLIN ONCOL, V21, P2726, DOI 10.1200/JCO.2003.11.036
   Illerhaus G, 2006, J CLIN ONCOL, V24, P3865, DOI 10.1200/JCO.2006.06.2117
   Kaley TJ, 2013, J CLIN ONCOL, V31
   KAPLAN EL, 1958, J AM STAT ASSOC, V53, P457, DOI 10.2307/2281868
   Kasenda B, 2015, ANN ONCOL, V26, P1305, DOI 10.1093/annonc/mdv076
   Makino K, 2012, J NEURO-ONCOL, V106, P155, DOI 10.1007/s11060-011-0652-z
   Milgrom SA, 2015, LEUKEMIA LYMPHOMA, V56, P1197, DOI 10.3109/10428194.2014.961014
   Morris PG, 2013, J CLIN ONCOL, V31, P3971, DOI 10.1200/JCO.2013.50.4910
   Murakami M, 2011, YONSEI MED J, V52, P1031, DOI 10.3349/ymj.2011.52.6.1031
   Nayak L, 2013, LEUKEMIA LYMPHOMA, V54, P58, DOI 10.3109/10428194.2012.698736
   NELSON DF, 1992, INT J RADIAT ONCOL, V23, P9, DOI 10.1016/0360-3016(92)90538-S
   OKEN MM, 1982, AM J CLIN ONCOL-CANC, V5, P649, DOI 10.1097/00000421-198212000-00014
   Omuro A, 2015, LANCET HAEMATOL, V2, pE251, DOI 10.1016/S2352-3026(15)00074-5
   Omuro AMP, 2007, J NEURO-ONCOL, V85, P207, DOI 10.1007/s11060-007-9397-0
   Pulczynski EJ, 2015, HAEMATOLOGICA, V100, P534, DOI 10.3324/haematol.2014.108472
   Reni M, 2004, EUR J CANCER, V40, P1682, DOI 10.1016/j.ejca.2004.03.008
   Reni M, 2004, J CLIN ONCOL, V22, P1165, DOI 10.1200/JCO.2004.99.259
   Reni M, 1997, ANN ONCOL, V8, P227, DOI 10.1023/A:1008201717089
   Salamoon M, 2013, MED ONCOL, V30, DOI 10.1007/s12032-013-0690-9
   Shah GD, 2007, J CLIN ONCOL, V25, P4730, DOI 10.1200/JCO.2007.12.5062
   Shibamoto Y, 2003, CANCER-AM CANCER SOC, V97, P128, DOI 10.1002/cncr.11035
   STORER BE, 1989, BIOMETRICS, V45, P925, DOI 10.2307/2531693
   Stupp R, 2005, NEW ENGL J MED, V352, P987, DOI 10.1056/NEJMoa043330
   Thiel E, 2010, LANCET ONCOL, V11, P1036, DOI 10.1016/S1470-2045(10)70229-1
   Vitolo U, 2016, ANN ONCOL, V27, pv91, DOI 10.1093/annonc/mdw175
   Wang XX, 2014, LEUKEMIA LYMPHOMA, V55, P2497, DOI 10.3109/10428194.2014.889823
   Wang Y, 2013, NEUROL INDIA, V61, P260, DOI 10.4103/0028-3886.115065
   Yahalom J, 2015, INT J RADIAT ONCOL, V92, P11, DOI 10.1016/j.ijrobp.2015.01.009
   Zheng J, 2018, WORLD NEUROSURG, V117, P316, DOI 10.1016/j.wneu.2018.06.150
NR 45
TC 8
Z9 8
U1 0
U2 4
PU SPRINGER
PI NEW YORK
PA ONE NEW YORK PLAZA, SUITE 4600, NEW YORK, NY, UNITED STATES
SN 0939-5555
EI 1432-0584
J9 ANN HEMATOL
JI Ann. Hematol.
PD OCT
PY 2020
VL 99
IS 10
BP 2367
EP 2375
DI 10.1007/s00277-020-04220-1
EA AUG 2020
PG 9
WC Hematology
WE Science Citation Index Expanded (SCI-EXPANDED)
SC Hematology
GA NL6DG
UT WOS:000561267800001
PM 32816079
DA 2024-06-03
ER

PT J
AU Jiang, JW
   Wang, JR
   Lin, MQ
   Wang, XT
   Zhao, JL
   Shang, XL
AF Jiang, Jiwei
   Wang, Jirui
   Lin, Meiqing
   Wang, Xiaoting
   Zhao, Jinli
   Shang, Xiuli
TI Bilateral middle cerebellar peduncle lesions: Neuroimaging features and
   differential diagnoses
SO BRAIN AND BEHAVIOR
LA English
DT Article
DE magnetic resonance imaging; middle cerebellar peduncle; multiple system
   atrophy; neuromyelitis optica; stroke; Wallerian degeneration
ID WALLERIAN DEGENERATION; MRI; ABNORMALITIES; LYMPHOMA; ANATOMY
AB Objectives Lesions limited to the bilateral middle cerebellar peduncles (MCPs) are uncommon. This retrospective study investigated diseases with a proclivity for the bilateral MCPs and explored the associations between their neuroimaging features and clinical findings for the differential diagnosis of such lesions. Methods We enrolled 26 patients who were admitted to our department between January 2016 and March 2019 with bilateral MCP abnormalities on magnetic resonance imaging (MRI). The demographic, clinical, and neuroimaging characteristics, and the biomarkers and diagnoses were evaluated. Results Although all patients exhibited symmetrical bilateral MCP hypointensities on T1-weighted imaging and hyperintensities on T2-weighted and fluid-attenuated inversion recovery imaging, they were diagnosed with different conditions. Diagnoses included acute cerebral infarction (ACI) (n = 9, 34.62%), Wallerian degeneration (WD) (n = 8, 30.77%), multiple system atrophy (MSA) (n = 6, 23.08%), neuromyelitis optica (NMO) (n = 1, 3.85%), heroin-induced leukoencephalopathy (n = 1, 3.85%), and primary central nervous system lymphoma (PCNSL) (n = 1, 3.85%). Patients with ACI exhibited bilateral MCP-restricted diffusion hyperintensities on diffusion-weighted imaging and corresponding stenosis or occlusion of the vertebrobasilar system. The initial MRI of patients with WD depicted pontine infarctions, while symmetrical MCP lesions were observed on follow-up MRI. Symmetrical MCP lesions, cruciform hyperintensity, and marked atrophy in the posterior fossa were characteristic manifestations of MSA. Longitudinally extensive myelitis affecting more than three vertebral segments on cervical MRI and positive serum AQP4-IgG may be indicative of NMO. Heroin-induced leukoencephalopathy was characterized by extra-symmetrical lesions in the posterior limbs of the internal capsules, while the anterior limbs were spared. PCNSL was indicated by a significant and characteristic "fist" sign on contrast-enhanced MRI. Conclusions Bilateral MCP lesions were most frequently observed in cerebrovascular diseases, followed by neurodegenerative diseases, inflammatory diseases, toxic encephalopathies, and lymphomas. Our findings demonstrate that bilateral MCP signal abnormalities are more common in patients with ACI and WD, with fewer degenerative processes than previously believed. The high frequency of WD may be attributed to the specific awareness of this pathology. WD can also present with stage-related restricted diffusion and should not be mistaken for a new infarction. The symmetrical bilateral MCP hypointensities on T1-weighted imaging and hyperintensities on T2-weighted imaging often raise concern regarding a demyelinating process. Our findings emphasize that neurologists should consider the aforementioned conditions and correlate the specific neuroimaging characteristics and medical history before arriving at the final diagnosis.
C1 [Jiang, Jiwei; Wang, Jirui; Lin, Meiqing; Wang, Xiaoting; Shang, Xiuli] China Med Univ, Dept Neurol, Affiliated Hosp 1, Shenyang 110001, Liaoning, Peoples R China.
   [Zhao, Jinli] China Med Univ, Dept Radiol, Affiliated Hosp 1, Shenyang, Liaoning, Peoples R China.
C3 China Medical University; China Medical University
RP Shang, XL (corresponding author), China Med Univ, Dept Neurol, Affiliated Hosp 1, Shenyang 110001, Liaoning, Peoples R China.
EM wdns1012@163.com
FU National Natural Science Foundation of China [81871104]
FX This work was supported by grants from the National Natural Science
   Foundation of China (81871104).
CR Alambyan V, 2018, JAMA NEUROL, V75, P1423, DOI 10.1001/jamaneurol.2018.1693
   Batchelor TT, 2019, HEMATOL ONCOL, V37, P15, DOI 10.1002/hon.2598
   Cabrera-Gomez JA, 2012, EUR J NEUROL, V19, P812, DOI 10.1111/j.1468-1331.2011.03565.x
   Castillo M, 1999, J COMPUT ASSIST TOMO, V23, P1004, DOI 10.1097/00004728-199911000-00034
   Chelban V, 2019, J NEUROL, V266, P1036, DOI 10.1007/s00415-018-9121-3
   Chen MM, 2018, J STROKE CEREBROVASC, V27, pE59, DOI 10.1016/j.jstrokecerebrovasdis.2017.10.007
   Chen YJ, 2017, J NEUROIMAGING, V27, P272, DOI 10.1111/jon.12404
   Cheng G, 2019, NEUROL SCI, V40, P535, DOI 10.1007/s10072-018-3669-7
   Cheng MY, 2019, J NEUROL, V266, P316, DOI 10.1007/s00415-018-9131-1
   Cicero TJ, 2014, JAMA PSYCHIAT, V71, P821, DOI 10.1001/jamapsychiatry.2014.366
   De Cocker LJL, 2017, EUR NEUROL, V77, P137, DOI 10.1159/000455229
   De Simone T, 2005, AM J NEURORADIOL, V26, P1062
   Fitzek C, 2004, EUR J RADIOL, V49, P198, DOI 10.1016/S0720-048X(03)00132-3
   Fox CP, 2019, BRIT J HAEMATOL, V184, P348, DOI 10.1111/bjh.15661
   Gilman S, 2008, NEUROLOGY, V70, pA229, DOI 10.1212/01.wnl.0000324625.00404.15
   Hall DA, 2018, FRONT GENET, V9, DOI 10.3389/fgene.2018.00187
   Horimoto Y, 2002, J NEUROL, V249, P847, DOI 10.1007/s00415-002-0734-0
   John S, 2013, J STROKE CEREBROVASC, V22, pE645, DOI 10.1016/j.jstrokecerebrovasdis.2013.03.035
   JOHNSON CJ, 1995, STROKE, V26, P46, DOI 10.1161/01.STR.26.1.46
   Kang DW, 2000, J NEUROL SCI, V178, P167, DOI 10.1016/S0022-510X(00)00373-7
   Kataoka H, 2011, J NEUROIMAGING, V21, pe171, DOI 10.1111/j.1552-6569.2010.00503.x
   Kerbauy MN, 2017, RADIOTHER ONCOL, V122, P352, DOI 10.1016/j.radonc.2016.12.033
   Kim HJ, 2015, NEUROLOGY, V84, P1165, DOI 10.1212/WNL.0000000000001367
   Kim W, 2010, MULT SCLER J, V16, P1229, DOI 10.1177/1352458510376640
   Küker W, 2005, J NEURO-ONCOL, V72, P169, DOI 10.1007/s11060-004-3390-7
   Matthews LA, 2014, MULT SCLER RELAT DIS, V3, P284, DOI 10.1016/j.msard.2013.11.003
   Morales H, 2015, WORLD J RADIOL, V7, P438, DOI 10.4329/wjr.v7.i12.438
   Ngai S, 2006, AM J NEURORADIOL, V27, P2146
   Offiah C, 2008, CLIN RADIOL, V63, P146, DOI 10.1016/j.crad.2007.07.021
   Okamoto K, 2003, AM J NEURORADIOL, V24, P1946
   Patrick LB, 2015, CURR ONCOL REP, V17, DOI 10.1007/s11912-015-0483-8
   Perrini P, 2013, NEUROSURG REV, V36, P215, DOI 10.1007/s10143-012-0417-y
   Pittock SJ, 2006, ARCH NEUROL-CHICAGO, V63, P964, DOI 10.1001/archneur.63.7.964
   Polat G, 2019, FOLIA MORPHOL, V78, P481, DOI 10.5603/FM.a2018.0116
   Rhoton AL, 2000, NEUROSURGERY, V47, pS287, DOI 10.1097/00006123-200009001-00029
   Rizzo G, 2008, BRAIN, V131, P2690, DOI 10.1093/brain/awn195
   Schrag A, 2000, NEUROLOGY, V54, P697, DOI 10.1212/WNL.54.3.697
   Shen YY, 2018, J NEUROL SCI, V388, P182, DOI 10.1016/j.jns.2018.03.027
   Uchino A, 2006, EUR RADIOL, V16, P592, DOI 10.1007/s00330-005-0014-3
   Uchino Akira, 2004, Magn Reson Med Sci, V3, P133, DOI 10.2463/mrms.3.133
   Wingerchuk DM, 2015, NEUROLOGY, V85, P177, DOI 10.1212/WNL.0000000000001729
   Yin RX, 2013, INT J MED SCI, V10, P299, DOI 10.7150/ijms.4830
NR 42
TC 8
Z9 10
U1 0
U2 2
PU WILEY
PI HOBOKEN
PA 111 RIVER ST, HOBOKEN, NJ 07030 USA
SN 2162-3279
J9 BRAIN BEHAV
JI Brain Behav.
PD OCT
PY 2020
VL 10
IS 10
AR e01778
DI 10.1002/brb3.1778
EA AUG 2020
PG 11
WC Behavioral Sciences; Neurosciences
WE Science Citation Index Expanded (SCI-EXPANDED)
SC Behavioral Sciences; Neurosciences & Neurology
GA OK3VH
UT WOS:000563854200001
PM 32755074
OA Green Published, gold
DA 2024-06-03
ER

PT J
AU Akeret, K
   Staartjes, VE
   Vasella, F
   Serra, C
   Fierstra, J
   Neidert, MC
   Regli, L
   Krayenbühl, N
AF Akeret, Kevin
   Staartjes, Victor E.
   Vasella, Flavio
   Serra, Carlo
   Fierstra, Jorn
   Neidert, Marian Christoph
   Regli, Luca
   Krayenbuhl, Niklaus
TI Distinct topographic-anatomical patterns in primary and secondary brain
   tumors and their therapeutic potential
SO JOURNAL OF NEURO-ONCOLOGY
LA English
DT Article
DE Anatomy; Anatomically tailored supratotal resection; Pathoclisis;
   Topography; Ventriculo-cortical radial unit
ID CENTRAL-NERVOUS-SYSTEM; RADIAL GLIAL-CELLS; CLASSIFICATION;
   VULNERABILITY; SURVIVAL; DISEASE
AB Purpose Understanding the topographic-anatomical patterns of brain tumors has the potential to improve our pathophysiological understanding and may allow for anatomical tailoring of surgery and radiotherapy. This study analyzed topographic-anatomical patterns underlying neuroepithelial tumors, primary CNS lymphoma and metastases. Methods Any histologically confirmed supra- or infratentorial parenchymal neoplasia of one institution over a 4-year period was included. Using high-resolution magnetic resonance imaging data, a detailed analysis of the topographic-anatomical tumor features was performed. Differences between neuroepithelial tumors, primary central nervous system lymphoma (PCNSL) and metastases were assessed using pairwise comparisons adjusted for multiple testing, upon significance of the omnibus test. Results Based on image analysis of 648 patients-419 (65%) neuroepithelial tumors, 28 (5%) PCNSL and 201 (31%) metastases-entity-specific topographic-anatomical patterns were identified. Neuroepithelial tumors showed a radial ventriculo-cortical orientation, inconsistent with the current belief of a growth along white matter tracts, whereas the pattern in PCNSL corresponded to a growth along such. Metastases preferentially affected the cortex and subcortical white matter of large arteries' terminal supply areas. This study provides a comprehensive anatomical description of the topography of NT, PCNSL and metastases intended to serve as a topographic reference for clinicians and neuroscientists. Conclusions The identified distinct anatomical patterns provide evidence for a specific interaction between tumor and anatomical structures, following a pathoclitic concept. Understanding differences in their anatomical behavior has the potential to improve our pathophysiological understanding and to tailor therapy of brain tumors.
C1 [Akeret, Kevin; Staartjes, Victor E.; Vasella, Flavio; Serra, Carlo; Fierstra, Jorn; Neidert, Marian Christoph; Regli, Luca; Krayenbuhl, Niklaus] Univ Zurich, Univ Zurich Hosp, Clin Neurosci Ctr, Dept Neurosurg, Zurich, Switzerland.
   [Krayenbuhl, Niklaus] Univ Childrens Hosp, Div Pediat Neurosurg, Zurich, Switzerland.
C3 University of Zurich; University Zurich Hospital; University Children's
   Hospital Zurich
RP Akeret, K (corresponding author), Univ Zurich, Univ Zurich Hosp, Clin Neurosci Ctr, Dept Neurosurg, Zurich, Switzerland.
EM kevin.akeret@gmx.ch
RI serra, carlo/AAB-8742-2022; Fierstra, Jorn/ABS-0008-2022
OI serra, carlo/0000-0002-7305-550X; Krayenbuehl,
   Niklaus/0000-0003-1089-221X; Neidert, Marian C./0000-0003-2828-4706;
   Fierstra, Jorn/0000-0001-6220-0727; Staartjes,
   Victor/0000-0003-1039-2098
FU Karl und Rena Theiler-Haag foundation; Emily Dorothy Lagemann (EMDO)
   foundation; Swiss National Science Foundation (SNF)
FX Kevin Akeret is supported by the Prof. Dr. med. Karl und Rena
   Theiler-Haag foundation. Flavio Vasella is supported by the Emily
   Dorothy Lagemann (EMDO) foundation. Niklaus Krayenbuhl is supported by
   the Swiss National Science Foundation (SNF).
CR Akeret K, 2019, NEUROIMAGE-CLIN, V22, DOI 10.1016/j.nicl.2019.101688
   Allen WilliamE., 2009, J ANAT, V215, P221
   Chen LD, 2013, INT J RADIAT ONCOL, V86, P616, DOI 10.1016/j.ijrobp.2013.02.014
   COLLINS RC, 1989, ANN INTERN MED, V110, P992, DOI 10.7326/0003-4819-110-12-992
   Dalmau J, 2018, NEW ENGL J MED, V378, P840, DOI 10.1056/NEJMra1708712
   FEIDEN W, 1985, CLIN NEUROPATHOL, V4, P156
   Giese A, 1996, NEUROSURGERY, V38, P755, DOI 10.1227/00006123-199604000-00026
   Hwang TL, 1996, CANCER, V77, P1551
   Lee JH, 2018, NATURE, V560, P243, DOI 10.1038/s41586-018-0389-3
   Louis DN, 2007, ACTA NEUROPATHOL, V114, P547, DOI 10.1007/s00401-007-0278-6
   Louis DN, 2016, ACTA NEUROPATHOL, V131, P803, DOI 10.1007/s00401-016-1545-1
   Louveau A, 2015, NATURE, V523, P337, DOI 10.1038/nature14432
   Mansour A, 2014, CANCER IMAGING, V14, DOI 10.1186/1470-7330-14-22
   Marko NF, 2014, J CLIN ONCOL, V32, P774, DOI 10.1200/JCO.2013.51.8886
   Noctor SC, 2001, NATURE, V409, P714, DOI 10.1038/35055553
   PATEL F, 1994, MED SCI LAW, V34, P84, DOI 10.1177/002580249403400116
   Phillips HS, 2006, CANCER CELL, V9, P157, DOI 10.1016/j.ccr.2006.02.019
   Rakic P, 2009, NAT REV NEUROSCI, V10, P724, DOI 10.1038/nrn2719
   Sanai N, 2005, NEW ENGL J MED, V353, P811, DOI 10.1056/NEJMra043666
   Saxena S, 2011, NEURON, V71, P35, DOI 10.1016/j.neuron.2011.06.031
   SCHMECHEL DE, 1979, NATURE, V277, P303, DOI 10.1038/277303a0
   Shohat S, 2017, CELL REP, V18, P2217, DOI 10.1016/j.celrep.2017.02.007
   Sottoriva A, 2013, P NATL ACAD SCI USA, V110, P4009, DOI 10.1073/pnas.1219747110
   VALK J, 1992, AM J NEURORADIOL, V13, P747
   Vogt O, 1922, J PSYCHOL NEUROL, V27, P0001
   Yasargil MG, 1994, CNS TUMOURS, V1, P16
NR 26
TC 8
Z9 8
U1 0
U2 1
PU SPRINGER
PI NEW YORK
PA ONE NEW YORK PLAZA, SUITE 4600, NEW YORK, NY, UNITED STATES
SN 0167-594X
EI 1573-7373
J9 J NEURO-ONCOL
JI J. Neuro-Oncol.
PD AUG
PY 2020
VL 149
IS 1
BP 73
EP 85
DI 10.1007/s11060-020-03574-w
EA JUL 2020
PG 13
WC Oncology; Clinical Neurology
WE Science Citation Index Expanded (SCI-EXPANDED)
SC Oncology; Neurosciences & Neurology
GA NF3CC
UT WOS:000546515900002
PM 32643065
OA hybrid, Green Published
DA 2024-06-03
ER

PT J
AU Dietrich, J
   Versmee, L
   Drappatz, J
   Eichler, AF
   Nayak, L
   Norden, A
   Wong, E
   Pisapia, MR
   Jones, SS
   Gordon, AB
   Chabner, BA
   Hochberg, F
   Batchelor, TT
AF Dietrich, Jorg
   Versmee, Laura
   Drappatz, Jan
   Eichler, April F.
   Nayak, Lakshmi
   Norden, Andrew
   Wong, Eric
   Pisapia, Michelle R.
   Jones, SooAe S.
   Gordon, Amanda B.
   Chabner, Bruce A.
   Hochberg, Fred
   Batchelor, Tracy T.
TI Pemetrexed in Recurrent or Progressive Central Nervous System Lymphoma:
   A Phase I Multicenter Clinical Trial
SO ONCOLOGIST
LA English
DT Article
ID SALVAGE THERAPY; REFRACTORY PRIMARY; MONOTHERAPY; RITUXIMAB; TOPOTECAN
AB Lessons Learned
   The findings from this study using monotherapy with pemetrexed in a pretreated patient population are, overall, encouraging. Unlike high-dose methotrexate, which requires several days of inpatient hospitalization, pemetrexed is relatively easy to administer in the outpatient setting and remains a viable treatment option in this patient population. The maximum tolerated dose of pemetrexed administered (900 mg/m(2)every 2 weeks) was generally well tolerated and showed activity in patients with relapsed or refractory CNSL. Background There is currently no standard salvage treatment for patients with relapsed/refractory central nervous system (CNS) lymphoma (CNSL). We report the results of a phase I study of pemetrexed, an antifolate drug with broader activity than methotrexate (MTX). We provide the safety, tolerability, and maximum tolerated dose (MTD) of pemetrexed in patients with recurrent CNSL. Methods Through October 2015, 17 patients with relapsed/refractory CNSL received pemetrexed every 2 weeks with the first cohort receiving 600 mg/m(2)and dose escalation in increments of 300 mg/m(2)to a maximum of 1,200 mg/m(2). Three patients were to enroll at each dose level with expansion to six patients in the event of dose-limiting toxicity. Patients with both primary CNS lymphoma (PCNSL) and secondary CNS lymphoma (SCNSL) could be enrolled. Results Seventeen patients were evaluable with a median age of 63.7 years. Main adverse events included fatigue (82.4%), anemia (82.4%), and neutropenia (70.6%). The MTD was established at 900 mg/m(2). Dose-limiting toxicities were recorded in one patient in the 600 mg/m(2)cohort and in two patients in the 1,200 mg/m(2)cohort. Fourteen patients were evaluable for response assessment; 21.4% achieved a complete response, 35.7% had a partial response, 14.3% had stable disease, and 28.6% had progressive disease. The median progression-free survival was 4.2 months. The median overall survival was 44.5 months. In the original study protocol, the plan was to add an expansion cohort of six patients at MTD level. However, the first phase of the study was characterized by slow recruitment. Therefore, after achieving the primary objective of the study and establishing the MTD, the investigators decided to amend the protocol and to close the study. Conclusion Pemetrexed administered at 900 mg/m(2)every 2 weeks exhibits single-agent activity in patients with recurrent CNSL; it is well tolerated, and side effects are manageable.
C1 [Dietrich, Jorg; Versmee, Laura; Eichler, April F.; Pisapia, Michelle R.; Jones, SooAe S.; Gordon, Amanda B.; Chabner, Bruce A.; Hochberg, Fred; Batchelor, Tracy T.] Massachusetts Gen Hosp, 55 Fruit St, Boston, MA 02114 USA.
   [Drappatz, Jan] Univ Pittsburgh, Sch Med, Pittsburgh, PA USA.
   [Drappatz, Jan; Nayak, Lakshmi; Norden, Andrew] Dana Farber Canc Inst, Boston, MA 02115 USA.
   [Wong, Eric] Beth Israel Deaconess Med Ctr, Boston, MA 02215 USA.
C3 Harvard University; Massachusetts General Hospital; Pennsylvania
   Commonwealth System of Higher Education (PCSHE); University of
   Pittsburgh; Harvard University; Dana-Farber Cancer Institute; Harvard
   University; Beth Israel Deaconess Medical Center
RP Versmee, L (corresponding author), Massachusetts Gen Hosp, 55 Fruit St, Boston, MA 02114 USA.
EM lversmee@mgh.harvard.edu
CR Batchelor TT, 2011, NEUROLOGY, V76, P929, DOI 10.1212/WNL.0b013e31820f2d94
   Dai HQ, 2005, J PHARMACOL EXP THER, V315, P222, DOI 10.1124/jpet.105.090043
   Dudek AL, 2004, J CLIN ONCOL S14, V22, p2141a
   Enting RH, 2004, NEUROLOGY, V63, P901, DOI 10.1212/01.WNL.0000137050.43114.42
   Fischer L, 2006, ANN ONCOL, V17, P1141, DOI 10.1093/annonc/mdl070
   Glezerman IG, 2011, AM J KIDNEY DIS, V58, P817, DOI 10.1053/j.ajkd.2011.04.030
   Grommes C, 2019, BLOOD, V133, P436, DOI 10.1182/blood-2018-09-875732
   Han S, 2016, CLIN TRANSL ONCOL, V18, P138, DOI 10.1007/s12094-015-1345-4
   Houillier C, 2015, NEUROLOGY, V84, P325, DOI 10.1212/WNL.0000000000001158
   Inno A, 2016, TRANSL LUNG CANCER R, V5, P599, DOI 10.21037/tlcr.2016.11.01
   Khimani NB, 2011, ANN ONCOL, V22, P979, DOI 10.1093/annonc/mdq548
   Lionakis MS, 2017, CANCER CELL, V31, P833, DOI 10.1016/j.ccell.2017.04.012
   Mappa S, 2013, HEMATOL ONCOL, V31, P143, DOI 10.1002/hon.2037
   Mita AC, 2006, J CLIN ONCOL, V24, P552, DOI 10.1200/JCO.2004.00.9720
   Nayak L, 2012, LEUKEMIA LYMPHOMA, V19, P1501
   Plotkin SR, 2004, CLIN CANCER RES, V10, P5643, DOI 10.1158/1078-0432.CCR-04-0159
   Raizer JJ, 2012, CANCER-AM CANCER SOC, V118, P3743, DOI 10.1002/cncr.26709
   Reni M, 2007, BRIT J CANCER, V96, P864, DOI 10.1038/sj.bjc.6603660
   Stapleton SL, 2007, CANCER CHEMOTH PHARM, V59, P461, DOI 10.1007/s00280-006-0285-7
   Visser S, 2018, EUR RESPIR J, V52, DOI 10.1183/13993003.00884-2018
   Voloschin AD, 2008, J NEURO-ONCOL, V86, P211, DOI 10.1007/s11060-007-9464-6
   Wong SF, 2012, J CLIN NEUROSCI, V19, P1501, DOI 10.1016/j.jocn.2012.04.001
   Zhang JP, 2013, J NEURO-ONCOL, V115, P71, DOI 10.1007/s11060-013-1196-1
   Zhao HT, 2015, MED ONCOL, V32, DOI 10.1007/s12032-014-0351-7
NR 24
TC 8
Z9 8
U1 0
U2 1
PU OXFORD UNIV PRESS
PI OXFORD
PA GREAT CLARENDON ST, OXFORD OX2 6DP, ENGLAND
SN 1083-7159
EI 1549-490X
J9 ONCOLOGIST
JI Oncologist
PD SEP
PY 2020
VL 25
IS 9
BP 747
EP +
DI 10.1634/theoncologist.2020-0489
EA JUL 2020
PG 10
WC Oncology
WE Science Citation Index Expanded (SCI-EXPANDED)
SC Oncology
GA NN4IS
UT WOS:000544373600001
PM 32520407
OA Green Published, Bronze
DA 2024-06-03
ER

PT J
AU Chong, I
   Ostrom, Q
   Khan, B
   Dandachi, D
   Garg, N
   Kotrotsou, A
   Colen, R
   Morón, F
AF Chong, Insun
   Ostrom, Quinn
   Khan, Bilal
   Dandachi, Dima
   Garg, Naveen
   Kotrotsou, Aikaterini
   Colen, Rivka
   Moron, Fanny
TI Whole Tumor Histogram Analysis Using DW MRI in Primary Central Nervous
   System Lymphoma Correlates with Tumor Biomarkers and Outcome
SO CANCERS
LA English
DT Article
DE primary central nervous system lymphoma; magnetic resonance imaging;
   diffusion-weighted imaging; apparent diffusion coefficient; patients
   living with HIV; Ki-67
ID APPARENT DIFFUSION-COEFFICIENT; PRIMARY CNS LYMPHOMA; IMMUNOCOMPETENT
   PATIENTS; PROGNOSIS; IMAGES; ADC
AB The ability to non-invasively predict outcomes and monitor treatment response in primary central nervous system lymphoma (PCNSL) is important as treatment regimens are constantly being trialed. The aim of this study was to assess the validity of using apparent diffusion coefficient (ADC) histogram values to predict Ki-67 expression, a tumor proliferation marker, and patient outcomes in PCNSL in both immunocompetent patients and patients living with HIV (PLWH). Qualitative PCNSL magnetic resonance imaging (MRI) characteristics from 93 patients (23 PLWH and 70 immunocompetent) were analyzed, and whole tumor segmentation was performed on the ADC maps. Quantitative histogram analyses of the segmentations were calculated. These measures were compared to PCNSL Ki-67 expression. Progression-free survival (PFS) and overall survival (OS) were analyzed via comparison to the International Primary Central Nervous System Lymphoma Collaboration Group Response Criteria. Associations between ADC measures and clinical outcomes were assessed using univariate and multivariate Cox proportional hazards models. Normalized ADC (nADC)(Min), nADC(Mean), nADC(1), nADC(5), and nADC(15) values were significantly associated with a poorer OS. nADC(Max), nADC(Mean), nADC(5), nADC(15), nADC(75), nADC(95), nADC(99) inversely correlated with Ki-67 expression. OS was also significantly associated with lesion hemorrhage. PFS was not significantly associated with ADC values but with lesion hemorrhage. ADC histogram values and related parameters can predict the degree of tumor proliferation and patient outcomes for primary central nervous system lymphoma patients and in both immunocompetent patients and patients living with HIV.
C1 [Chong, Insun; Khan, Bilal; Moron, Fanny] Baylor Coll Med, Dept Radiol, Houston, TX 77030 USA.
   [Ostrom, Quinn] Baylor Coll Med, Dan L Duncan Comprehens Canc Ctr, Dept Med, Sect Epidemiol & Populat Sci, Houston, TX 77030 USA.
   [Dandachi, Dima] Univ Missouri, Dept Med, Div Infect Dis, Columbia, MO 65212 USA.
   [Garg, Naveen; Kotrotsou, Aikaterini; Colen, Rivka] Univ Texas MD Anderson Canc Ctr, Dept Diagnost Radiol, Houston, TX 77030 USA.
   [Colen, Rivka] Univ Texas MD Anderson Canc Ctr, Dept Canc Syst Imaging, Houston, TX 77030 USA.
C3 Baylor College of Medicine; Baylor College of Medicine; University of
   Missouri System; University of Missouri Columbia; University of Texas
   System; UTMD Anderson Cancer Center; University of Texas System; UTMD
   Anderson Cancer Center
RP Morón, F (corresponding author), Baylor Coll Med, Dept Radiol, Houston, TX 77030 USA.
EM insunchong@icloud.com; quinn.ostrom@bcm.edu; bilal.khan@bcm.edu;
   dandachid@health.missouri.edu; ngarg@mdanderson.org;
   aikaterini.kotrotsou@gmail.com; rcolen@mdanderson.org; fmoron@bcm.edu
RI Ostrom, Quinn/F-1820-2018; Dandachi, Dima/AAY-8771-2020
OI Ostrom, Quinn/0000-0003-3469-7558; 
CR Abrey LE, 2005, J CLIN ONCOL, V23, P5034, DOI 10.1200/JCO.2005.13.524
   Ahn SJ, 2014, PLOS ONE, V9, DOI 10.1371/journal.pone.0112948
   [Anonymous], 2009, NEOPLASIA, V11, P102, DOI 10.1593/neo.81328
   Barajas RF, 2010, AM J NEURORADIOL, V31, P60, DOI 10.3174/ajnr.A1750
   Bayraktar S, 2011, J NEURO-ONCOL, V101, P257, DOI 10.1007/s11060-010-0252-3
   Besusparis J, 2016, DIAGN PATHOL, V11, DOI 10.1186/s13000-016-0525-z
   Cho U, 2018, APPL IMMUNOHISTO M M, V26, P254, DOI 10.1097/PAI.0000000000000424
   Dandachi D, 2019, CANCER CAUSE CONTROL, V30, P477, DOI 10.1007/s10552-019-01144-8
   Deckert M, 2014, HEMATOL ONCOL, V32, P57, DOI 10.1002/hon.2087
   Deckert M, 2014, ACTA NEUROPATHOL, V127, P175, DOI 10.1007/s00401-013-1202-x
   Fedorov A, 2012, MAGN RESON IMAGING, V30, P1323, DOI 10.1016/j.mri.2012.05.001
   Gaudio F, 2011, ACTA HAEMATOL-BASEL, V126, P44, DOI 10.1159/000324206
   Go John L, 2006, Neurosurg Focus, V21, pE4
   Guo AC, 2002, RADIOLOGY, V224, P177, DOI 10.1148/radiol.2241010637
   Haldorsen IS, 2011, AM J NEURORADIOL, V32, P984, DOI 10.3174/ajnr.A2171
   Han Catherine H, 2017, Continuum (Minneap Minn), V23, P1601, DOI 10.1212/CON.0000000000000539
   Huang WY, 2016, AM J NEURORADIOL, V37, P2010, DOI 10.3174/ajnr.A4867
   Koubska E, 2016, NEUROENDOCRINOL LETT, V37, P318
   Le Bihan D, 2013, RADIOLOGY, V268, P318, DOI 10.1148/radiol.13130420
   Liu J, 2017, ONCOL LETT, V14, P5505, DOI 10.3892/ol.2017.6893
   Phillips EH, 2014, CURR HEMATOL MALIG R, V9, P243, DOI 10.1007/s11899-014-0217-2
   R Core Team, R LANG ENV STAT COMP
   Schob S, 2018, TRANSL ONCOL, V11, P504, DOI 10.1016/j.tranon.2018.02.006
   Schob S, 2016, PLOS ONE, V11, DOI 10.1371/journal.pone.0161386
   Silvera S, 2005, AM J NEURORADIOL, V26, P236
   Surov A, 2017, ONCOTARGET, V8, P75434, DOI 10.18632/oncotarget.20406
   Surov A, 2017, ONCOTARGET, V8, P59492, DOI 10.18632/oncotarget.17752
   Tang YZ, 2011, CLIN RADIOL, V66, P768, DOI 10.1016/j.crad.2011.03.006
   Thurnher MM, 2001, NEURORADIOLOGY, V43, P29, DOI 10.1007/s002340000480
   Valles FE, 2013, AM J NEURORADIOL, V34, P35, DOI 10.3174/ajnr.A3165
   Whang JS, 2015, CLIN RADIOL, V70, P909, DOI 10.1016/j.crad.2015.04.006
   Wieduwilt MJ, 2012, CLIN CANCER RES, V18, P1146, DOI 10.1158/1078-0432.CCR-11-0625
   Xie H, 2015, AM J CLIN ONCOL-CANC, V38, P140, DOI 10.1097/COC.0b013e31828f5a26
   Zacharia TT, 2008, J NEUROIMAGING, V18, P411, DOI 10.1111/j.1552-6569.2007.00231.x
   Zhang Y, 2016, CLIN RADIOL, V71, P1018, DOI 10.1016/j.crad.2016.05.017
   Zhu J, 2017, MEDICINE, V96, DOI 10.1097/MD.0000000000005910
NR 36
TC 8
Z9 9
U1 0
U2 0
PU MDPI
PI BASEL
PA ST ALBAN-ANLAGE 66, CH-4052 BASEL, SWITZERLAND
EI 2072-6694
J9 CANCERS
JI Cancers
PD OCT
PY 2019
VL 11
IS 10
AR 1506
DI 10.3390/cancers11101506
PG 14
WC Oncology
WE Science Citation Index Expanded (SCI-EXPANDED)
SC Oncology
GA JQ3CF
UT WOS:000498826000103
PM 31597366
OA Green Published, gold
DA 2024-06-03
ER

PT J
AU Hyung, J
   Hong, JY
   Yoon, DH
   Kim, S
   Park, JS
   Park, CS
   Lee, SW
   Kim, JH
   Ryu, JS
   Huh, J
   Suh, C
AF Hyung, Jaewon
   Hong, Jung Yong
   Yoon, Dok Hyun
   Kim, Shin
   Park, Jung Sun
   Park, Chan-sik
   Lee, Sang-wook
   Kim, Jeong Hoon
   Ryu, Jin Sook
   Huh, Jooryung
   Suh, Cheolwon
TI Thiotepa, busulfan, and cyclophosphamide or busulfan, cyclophosphamide,
   and etoposide high-dose chemotherapy followed by autologous stem cell
   transplantation for consolidation of primary central nervous system
   lymphoma
SO ANNALS OF HEMATOLOGY
LA English
DT Article
DE Primary central nervous system lymphoma; Consolidation; Autologous stem
   cell transplantation; Thiotepa; Busulfan; Cyclophosphamide; Etoposide
ID PRIMARY CNS LYMPHOMA; WHOLE-BRAIN RADIOTHERAPY; INTERNATIONAL EXTRANODAL
   LYMPHOMA; METHOTREXATE; CHEMOIMMUNOTHERAPY; RANDOMIZATION; CYTARABINE
AB Primary central nervous system lymphoma (PCNSL) is a rare extranodal non-Hodgkin lymphoma for which standard treatment has yet to be established. High-dose chemotherapy followed by autologous stem cell transplantation (ASCT) is a suitable consolidation strategy for patients who respond to induction chemotherapy. The purpose of this study was to compare the outcome and toxicity profile of the combination of busulfan, cyclophosphamide, and etoposide (BuCyE) with that of the combination of thiotepa, busulfan, and cyclophosphamide (TBC) as conditioning regimens of upfront ASCT for consolidation therapy in PCNSL. The PCNSL registry data set, prospectively collected from March 1993 to May 2017 at Asan Medical Center, was reviewed retrospectively. Patients with objective response to induction chemotherapy who received BuCyE or TBC as conditioning regimen for ASCT were included in the analysis. Primary endpoints were overall survival (OS) and progression-free survival (PFS). Among 241 patients with a diagnosis of PCNSL, 53 received ASCT as upfront consolidation therapy with TBC (28 patients) or BuCyE (25 patients) as conditioning regimen. No median OS or PFS was reached in the TBC group, while the BuCyE group reached a median OS of 4.9years (p=0.02) and median PFS of 1.1years (p=0.007). The incidence of oral mucositis, nausea, and vomiting was higher with TBC than BuCyE. The median admission duration and days to engraftment were similar between the two groups. Despite the greater incidence of adverse events, TBC showed better outcomes than BuCyE in terms of survival.
C1 [Hyung, Jaewon; Hong, Jung Yong; Yoon, Dok Hyun; Kim, Shin; Park, Jung Sun; Suh, Cheolwon] Univ Ulsan, Coll Med, Asan Med Ctr, Dept Oncol, 88 Olymp Ro 43 Gil, Seoul 05505, South Korea.
   [Park, Chan-sik; Huh, Jooryung] Univ Ulsan, Coll Med, Asan Med Ctr, Dept Pathol, 88 Olymp Ro 43 Gil, Seoul 05505, South Korea.
   [Lee, Sang-wook] Univ Ulsan, Coll Med, Asan Med Ctr, Dept Radiat Oncol, 88 Olymp Ro 43 Gil, Seoul 05505, South Korea.
   [Kim, Jeong Hoon] Univ Ulsan, Coll Med, Asan Med Ctr, Dept Neurol Surg, 88 Olymp Ro 43 Gil, Seoul 05505, South Korea.
   [Ryu, Jin Sook] Univ Ulsan, Coll Med, Dept Nucl Med, Asan Med Ctr, 88 Olymp Ro 43 Gil, Seoul 05505, South Korea.
C3 University of Ulsan; University of Ulsan; University of Ulsan;
   University of Ulsan; University of Ulsan
RP Suh, C (corresponding author), Univ Ulsan, Coll Med, Asan Med Ctr, Dept Oncol, 88 Olymp Ro 43 Gil, Seoul 05505, South Korea.
EM csuh@amc.seoul.kr
RI Park, Jun Eun/AAL-8733-2020
OI Park, Jun Eun/0000-0003-4292-3500
CR Abrey LE, 2003, J CLIN ONCOL, V21, P4151, DOI 10.1200/JCO.2003.05.024
   Abrey LE, 2005, J CLIN ONCOL, V23, P5034, DOI 10.1200/JCO.2005.13.524
   Colombat P, 2006, BONE MARROW TRANSPL, V38, P417, DOI 10.1038/sj.bmt.1705452
   DeFilipp Z, 2017, CANCER-AM CANCER SOC, V123, P3073, DOI 10.1002/cncr.30695
   Ferreri AJM, 2017, LANCET HAEMATOL, V4, pE510, DOI 10.1016/S2352-3026(17)30174-6
   Ferreri AJM, 2016, LANCET HAEMATOL, V3, pE217, DOI 10.1016/S2352-3026(16)00036-3
   Ferreri AJM, 2016, BLOOD, V127, P1642, DOI 10.1182/blood-2015-10-636340
   Grommes C, 2017, J CLIN ONCOL, V35, P2410, DOI 10.1200/JCO.2017.72.7602
   Illerhaus G, 2006, J CLIN ONCOL, V24, P3865, DOI 10.1200/JCO.2006.06.2117
   Illerhaus G, 2016, LANCET HAEMATOL, V3, pE388, DOI 10.1016/S2352-3026(16)30050-3
   Kim JE, 2011, LEUKEMIA RES, V35, P183, DOI 10.1016/j.leukres.2010.07.016
   Löw S, 2018, SEMIN NEUROL, V38, P86, DOI 10.1055/s-0038-1627470
   Lukas RV, 2018, ONCOLOGY-NY, V32, P17
   Montemurro M, 2007, ANN ONCOL, V18, P665, DOI 10.1093/annonc/mdl458
   Motl S, 2006, CLIN PHARMACOKINET, V45, P871, DOI 10.2165/00003088-200645090-00002
   Muldoon LL, 2007, J CLIN ONCOL, V25, P2295, DOI 10.1200/JCO.2006.09.9861
   O'Neill BP, 2013, AM J HEMATOL, V88, P997, DOI 10.1002/ajh.23551
   Omuro A, 2015, BLOOD, V125, P1403, DOI 10.1182/blood-2014-10-604561
   Thiel E, 2010, LANCET ONCOL, V11, P1036, DOI 10.1016/S1470-2045(10)70229-1
   Villano JL, 2011, BRIT J CANCER, V105, P1414, DOI 10.1038/bjc.2011.357
   WIEBE VJ, 1992, CRIT REV ONCOL HEMAT, V13, P241, DOI 10.1016/1040-8428(92)90092-5
NR 21
TC 8
Z9 8
U1 0
U2 3
PU SPRINGER
PI NEW YORK
PA 233 SPRING ST, NEW YORK, NY 10013 USA
SN 0939-5555
EI 1432-0584
J9 ANN HEMATOL
JI Ann. Hematol.
PD JUL
PY 2019
VL 98
IS 7
BP 1657
EP 1664
DI 10.1007/s00277-019-03667-1
PG 8
WC Hematology
WE Science Citation Index Expanded (SCI-EXPANDED)
SC Hematology
GA IF1JU
UT WOS:000472835700013
PM 30989325
DA 2024-06-03
ER

PT J
AU Lai, J
   Chen, K
   Shi, HM
   Zhuang, L
   Zhou, X
   Xiao, JJ
   Li, Y
   Chen, BB
   Wang, QP
AF Lai, Jie
   Chen, Kun
   Shi, Hui-Min
   Zhuang, Lin
   Zhou, Xian
   Xiao, Jian-Jiang
   Li, Ye
   Chen, Bo-Bin
   Wang, Qing-Ping
TI B-scan ultrasound and cytology of the vitreous in primary central
   nervous system lymphoma with vitreoretinal involvement
SO INTERNATIONAL JOURNAL OF OPHTHALMOLOGY
LA English
DT Article
DE primary central nervous lymphoma; intraocular lymphoma; B-scan
   ultrasound; vitrectomy; interleukin-10
ID CELL LYMPHOMA; DIAGNOSIS; BIOPSY
AB AIM: To evaluate the diagnostic value of B-scan ultrasound and explore the cytological characteristics of patients with vitreoretinal lymphoma (VRL) and primary central nervous system lymphoma (PCNSL).
   METHODS: The clinical data and pathologic specimens from patients with VRL diagnosed at the North Huashan Hospital from 2016 to 2017 were retrospectively reviewed. The patients were diagnosed by slit lamp ophthalmoscopy, B-scan ultrasound, cytology of the vitreous, which was obtained by vitrectomy, and cytokine measurements of interleukin (IL)-10 and IL-6.
   RESULTS: Twenty-six eyes (19.4%) out of 134 eyes of 67 patients (47 men and 20 women) with PCNSL were diagnosed with VRL by B-scan ultrasound, and 14 eyes (10.4%) were diagnosed by slit lamp ophthalmoscopy. Twenty-four eyes (17.9%) of 17 patients were confirmed as having VRL with cytology. No difference in the association between intracranial lesion location and ocular involvement was found. VRL patients had higher levels of vitreous IL-10 and IL-10/IL-6 when compared with macular hole cases, but the difference was not statistically significant.
   CONCLUSION: A total of 25.4% of the PCNSL patients had VRL, B-scan ultrasound examination had characteristic features and is recommended over slit lamp ophthalmoscopy for the screening diagnosis of PCNSL with intraocular involvement. Moreover, the cytological and immunohistochemical analyses performed after 25-gauge diagnostic vitrectomy were accurate diagnostic techniques.
C1 [Lai, Jie; Zhou, Xian; Wang, Qing-Ping] Fudan Univ, Huashan Hosp, Dept Ophthalmol, Shanghai 200040, Peoples R China.
   [Chen, Kun] Fudan Univ, Huashan Hosp, Dept Clin Lab, Shanghai 200040, Peoples R China.
   [Shi, Hui-Min; Xiao, Jian-Jiang; Li, Ye] Fudan Univ, North Huashan Hosp, Dept Ophthalmol, Shanghai 200040, Peoples R China.
   [Zhuang, Lin; Chen, Bo-Bin] Fudan Univ, Huashan Hosp, Dept Hematol, Shanghai 200040, Peoples R China.
C3 Fudan University; Fudan University; Fudan University; Fudan University
RP Wang, QP (corresponding author), Fudan Univ, Huashan Hosp, Dept Ophthalmol, Shanghai 200040, Peoples R China.; Chen, BB (corresponding author), Fudan Univ, Huashan Hosp, Dept Hematol, Shanghai 200040, Peoples R China.
EM bbchen@fudan.edu.cn; wangqingping71@163.com
OI Chen, Kun/0000-0001-8232-1569
FU National Natural Science Foundation of China [81700123]; Shanghai
   Hospital Development Centre [16CR2043B]
FX Supported by the National Natural Science Foundation of China (No.
   81700123); the Shanghai Hospital Development Centre (No. 16CR2043B).
CR Abrey LE, 2005, J CLIN ONCOL, V23, P5034, DOI 10.1200/JCO.2005.13.524
   Alessandro L, 2017, MEDICINA-BUENOS AIRE, V77, P17
   Amé-Thomas P, 2012, LEUKEMIA, V26, P1053, DOI 10.1038/leu.2011.301
   Augsburger JJ, 2005, AM J OPHTHALMOL, V140, P1094, DOI 10.1016/j.ajo.2005.07.063
   Bonzheim I, 2015, BLOOD, V126, P76, DOI 10.1182/blood-2015-01-620518
   Cani AK, 2017, ONCOTARGET, V8, P7989, DOI 10.18632/oncotarget.14008
   Cassoux N, 2007, INVEST OPHTH VIS SCI, V48, P3253, DOI 10.1167/iovs.06-0031
   Chan Chi-Chao, 2004, Cancer Control, V11, P285
   Chan CC, 2011, ONCOLOGIST, V16, P1589, DOI 10.1634/theoncologist.2011-0210
   Clements JE, 2011, CURR OPIN HIV AIDS, V6, P37, DOI 10.1097/COH.0b013e3283412413
   Hoang-Xuan K, 2003, J CLIN ONCOL, V21, P2726, DOI 10.1200/JCO.2003.11.036
   Jiang TT, 2014, EUR J OPHTHALMOL, V24, P911, DOI 10.5301/ejo.5000488
   Kellner L, 2007, BRIT J OPHTHALMOL, V91, P945, DOI 10.1136/bjo.2006.106799
   Kim JL, 2015, SURV OPHTHALMOL, V60, P153, DOI 10.1016/j.survophthal.2014.11.004
   Malikova H, 2016, CANCER IMAGING, V16, DOI 10.1186/s40644-016-0098-9
   Merle-Béral H, 2004, BRIT J HAEMATOL, V124, P469, DOI 10.1046/j.1365-2141.2003.04800.x
   Raja H, 2016, RETINA-J RET VIT DIS, V36, P624, DOI 10.1097/IAE.0000000000000996
   Rajagopal R, 2011, RETINA-J RET VIT DIS, V31, P435, DOI 10.1097/IAE.0b013e31820a6743
   Rawal S, 2013, J IMMUNOL, V190, P6681, DOI 10.4049/jimmunol.1201363
   Ricard D, 2012, LANCET, V379, P1984, DOI 10.1016/S0140-6736(11)61346-9
   Takeda A, 2015, INVEST OPHTH VIS SCI, V56, P7516, DOI 10.1167/iovs.15-17465
   Ursea R, 1997, RETINA-J RET VIT DIS, V17, P118, DOI 10.1097/00006982-199703000-00006
   Wang YJ, 2011, INT J MOL SCI, V12, P5684, DOI 10.3390/ijms12095684
NR 23
TC 8
Z9 9
U1 0
U2 3
PU IJO PRESS
PI XI AN
PA NO 269 YOUYI EAST RD, XI AN, 710054, PEOPLES R CHINA
SN 2222-3959
EI 2227-4898
J9 INT J OPHTHALMOL-CHI
JI Int. J. Ophthalmol.
PD JUN 18
PY 2019
VL 12
IS 6
BP 1001
EP 1007
DI 10.18240/ijo.2019.06.20
PG 7
WC Ophthalmology
WE Science Citation Index Expanded (SCI-EXPANDED)
SC Ophthalmology
GA ID8HE
UT WOS:000471923600020
PM 31236360
OA Green Published, gold
DA 2024-06-03
ER

PT J
AU Yi, C
   Shi, XC
   Yu, DL
   Luo, GH
   Zhang, B
   He, Q
   Zhang, XS
AF Yi, Chang
   Shi, Xinchong
   Yu, Donglan
   Luo, Ganhua
   Zhang, Bing
   He, Qiao
   Zhang, Xiangsong
TI The combination of <SUP>13</SUP>N-ammonia and <SUP>18</SUP>F-FDG PET/CT
   in the identification of metabolic phenotype of primary human brain
   tumors
SO NUKLEARMEDIZIN-NUCLEAR MEDICINE
LA English
DT Article
DE N-13-ammonia; F-18-FDG; brain tumor; dual tracer
ID GLUTAMINE-SYNTHETASE; CLINICAL-USE; CELLS; PROGRESSION; N-13-NH3;
   SPECTROSCOPY
AB Aim This pilot study made a preliminary attempt to distinguish different metabolic phenotypes of primary human brain tumors with dual tracer N-13-ammonia and F-18-FDG. Methods 74 patients were included in this study including 12 benign meningiomas (B-MEN), 4 malignant meningiomas (M-MEN), 15 low-grade gliomas (LGG), 32 high-grade gliomas (HGG) and 11 primary central nervous system lymphomas (PCNSL). All patients underwent N-13-ammonia and F-18-FDG PET imaging. Semi-quantification analysis by tumor-to-gray matter (T/G) ratios was used for the evaluation of tracer uptakes. After the calculation of canonical discriminant functions, cross validation was done for all cases to evaluate the differential efficacy of dual tracers. Results According to the visual analysis, B-MEN were characterized by lower uptake of F-18-FDG and higher uptake of N-13-ammonia, while PCNSLs displayed contrary results. Both M-MEN and HGG had higher uptake of F-18-FDG and N-13-ammonia, while LGG displayed negative results for both tracers. According to the T/G ratios analysis, the accuracy of predicted tumor classification by means of canonical discriminant analysis for B-MEN, LGG, HGG and PCNSL was 91.7 %, 100 %, 84.4 % and 93.3 % respectively; the overall accuracy was 90.5 %. Conclusion The combination of dual tracer N-13-ammonia and F-18-FDG has a certain potential in distinguishing different types of brain tumors (meningiomas, gliomas and PCNSL). However, an advantage of the additional use of N-13-ammonia PET compared to a combined diagnosis with MRI and F-18-FDG PET could not be demonstrated and requires further studies.
C1 [Yi, Chang; Shi, Xinchong; Luo, Ganhua; Zhang, Bing; He, Qiao; Zhang, Xiangsong] Sun Yat Sen Univ, Affiliated Hosp 1, Dept Nucl Med, Zhongshan Er Rd 58, Guangzhou 510080, Guangdong, Peoples R China.
   [Yu, Donglan] Sun Yat Sen Univ, Affiliated Hosp 1, Dept Med Engn, Guangzhou, Guangdong, Peoples R China.
C3 Sun Yat Sen University; Sun Yat Sen University
RP Zhang, XS (corresponding author), Sun Yat Sen Univ, Affiliated Hosp 1, Dept Nucl Med, Zhongshan Er Rd 58, Guangzhou 510080, Guangdong, Peoples R China.
EM ares4310@126.com
RI zhang, ling/JXW-6931-2024; zhang, bx/HNR-3314-2023
FU National Natural Science Foundation of China [81501509]; Innovation Key
   Fund of Guangdong Province [2016B030307003]; Science and Technology
   Planning Project of Guangdong Province [2017B020210001]; Science and
   Technology Program of Guangzhou [201607010353]; Training program of the
   Major Research Plan of Sun Yat-Sen University [17ykjc10]
FX This work was supported by National Natural Science Foundation of China
   [81501509], Innovation Key Fund of Guangdong Province [2016B030307003],
   Science and Technology Planning Project of Guangdong Province
   [2017B020210001], Science and Technology Program of Guangzhou
   [201607010353], Training program of the Major Research Plan of Sun
   Yat-Sen University [17ykjc10]. No other potential conflict of interest
   relevant to this article was reported. We thank Professor Ganghua Tang
   for advice and suggestions on the production of <SUP>13</SUP>N-ammonia.
   We also appreciate our staff for their technical assistance and
   commitment.
CR Albert NL, 2016, NEURO-ONCOLOGY, V18, P1199, DOI 10.1093/neuonc/now058
   Alifieris C, 2015, PHARMACOL THERAPEUT, V152, P63, DOI 10.1016/j.pharmthera.2015.05.005
   Chang Steven D., 2016, CURRENT MANAGEMENT C
   Chien WW, 2015, SCI REP-UK, V5, DOI 10.1038/srep08068
   Collins CL, 1997, SURGERY, V122, P451, DOI 10.1016/S0039-6060(97)90039-8
   Cooper AJL, 2011, NEUROCHEM INT, V59, P456, DOI 10.1016/j.neuint.2010.11.011
   Forst DA, 2014, ONCOLOGIST, V19, P403, DOI 10.1634/theoncologist.2013-0345
   Fuente-Martín E, 2016, SCI REP-UK, V6, DOI 10.1038/srep23673
   Griffin JL, 2004, NAT REV CANCER, V4, P551, DOI 10.1038/nrc1390
   Habrook CJ, 2017, CANCER CELL, V31, P5, DOI 10.1016/j.ccell.2016.12.006
   Herholz K, 2007, LANCET NEUROL, V6, P711, DOI 10.1016/S1474-4422(07)70192-8
   Hsu BL, 2017, EUR J NUCL MED MOL I, V44, P117, DOI 10.1007/s00259-016-3491-5
   Huang YJ, 2017, J CLIN INVEST, V127, P1826, DOI 10.1172/JCI86443
   Hutterer M, 2015, NEURO-ONCOLOGY, V17, P784, DOI 10.1093/neuonc/nou322
   Juhász C, 2014, MOL IMAGING, V13, DOI 10.2310/7290.2014.00015
   Keiding S, 2006, HEPATOLOGY, V43, P42, DOI 10.1002/hep.21001
   Kim MM, 2016, NAT REV CLIN ONCOL, V13, P725, DOI 10.1038/nrclinonc.2016.108
   Kung HN, 2011, PLOS GENET, V7, DOI 10.1371/journal.pgen.1002229
   Langen KJ, 2017, NAT REV NEUROL, V13, P279, DOI 10.1038/nrneurol.2017.44
   Locasale JW, 2013, NAT REV CANCER, V13, P572, DOI 10.1038/nrc3557
   Louis DN, 2007, ACTA NEUROPATHOL, V114, P547, DOI 10.1007/s00401-007-0278-6
   Lu JR, 2015, CANCER LETT, V356, P156, DOI 10.1016/j.canlet.2014.04.001
   Marszalek R, 2010, ACTA POL PHARM, V67, P129
   Metzler B, 2016, J IMMUNOL, V196, P3618, DOI 10.4049/jimmunol.1501756
   Northrop NA, 2016, NEUROPHARMACOLOGY, V107, P18, DOI 10.1016/j.neuropharm.2016.03.018
   Rosi A, 2015, NMR BIOMED, V28, P317, DOI 10.1002/nbm.3254
   Ryu Jae K, 2016, Am J Neurodegener Dis, V5, P69
   Shi XC, 2013, CLIN NUCL MED, V38, P522, DOI 10.1097/RLU.0b013e318295298d
   Shi XC, 2013, CLIN NUCL MED, V38, P98, DOI 10.1097/RLU.0b013e318279b6cc
   Sorensen M, 2009, METAB BRAIN DIS, V24, P237, DOI 10.1007/s11011-008-9126-1
   Stadlbauer A, 2017, RADIOLOGY, V283, P798, DOI 10.1148/radiol.2016161422
   Sun HL, 2016, NEUROREPORT, V27, P213, DOI 10.1097/WNR.0000000000000511
   Tardito S, 2015, NAT CELL BIOL, V17, P1556, DOI 10.1038/ncb3272
   Tsitsia V, 2017, HELL J NUCL MED, V20, P57
   Verma A, 2016, BBA CLIN, V5, P170, DOI 10.1016/j.bbacli.2016.04.002
   Xiao X, 2016, Metabolomics (Los Angel), V6, P1
   Zhang X, 2007, J NEURO-ONCOL, V82, P305, DOI 10.1007/s11060-006-9286-y
   Zhang XS, 2011, J NEURO-ONCOL, V105, P103, DOI 10.1007/s11060-011-0570-0
   Zhang XS, 2011, CLIN NUCL MED, V36, P1003, DOI 10.1097/RLU.0b013e3182291c2a
NR 39
TC 8
Z9 9
U1 0
U2 4
PU GEORG THIEME VERLAG KG
PI STUTTGART
PA RUDIGERSTR 14, D-70469 STUTTGART, GERMANY
SN 0029-5566
EI 2567-6407
J9 NUKLEARMED-NUCL MED
JI Nuklearmedizin
PD JUN
PY 2019
VL 58
IS 3
BP 272
EP 278
DI 10.1055/a-0835-5746
PG 7
WC Radiology, Nuclear Medicine & Medical Imaging
WE Science Citation Index Expanded (SCI-EXPANDED)
SC Radiology, Nuclear Medicine & Medical Imaging
GA IM0SB
UT WOS:000477698400006
PM 30995685
DA 2024-06-03
ER

PT J
AU Pouzoulet, F
   Alentorn, A
   Royer-Perron, L
   Assayag, F
   Mokhtari, K
   Labiod, D
   Le Garff-Tavernier, M
   Daniau, M
   Menet, E
   Peyre, M
   Schnitzler, A
   Guegan, J
   Davi, F
   Hoang-Xuan, K
   Soussain, C
AF Pouzoulet, Frederic
   Alentorn, Agusti
   Royer-Perron, Louis
   Assayag, Franck
   Mokhtari, Karima
   Labiod, Dalila
   Le Garff-Tavernier, Magali
   Daniau, Mailys
   Menet, Emmanuelle
   Peyre, Matthieu
   Schnitzler, Anne
   Guegan, Justine
   Davi, Frederic
   Hoang-Xuan, Khe
   Soussain, Carole
TI Primary CNS lymphoma patient-derived orthotopic xenograft model capture
   the biological and molecular characteristics of the disease
SO BLOOD CELLS MOLECULES AND DISEASES
LA English
DT Article
ID NERVOUS-SYSTEM LYMPHOMAS; CHEMOTHERAPY; PROGNOSIS; FEATURES
AB Primary CNS lymphomas (PCNSL) are rare and poor prognosis diffuse large B-cell lymphomas. Because of the brain tumor environment and the restricted distribution of drugs in the CNS, specific PCNSL patient-derived orthotopic xenograft (PDOX) models are needed for preclinical research to improve the prognosis of PCNSL patients. PCNSL patient specimens (n = 6) were grafted in the caudate nucleus of immunodeficient nude mice with a 83% rate of success, while subcutaneous implantation in nude mice of human PCNSL sample did not generate lymphoma, supporting the role of the brain microenvironment in the PCNSL physiopathology. PDOXs showed diffuse infiltration of B-cell lymphoma cells in the brain parenchyma. Each model had a unique mutational signature for genes in the BCR and NF-kappa B pathways and retained the mutational profile of the primary tumor. The models can be stored as cryopreserved biobank. Human IL-10 levels measured in the plasma of PCNSL-PDOX mice showed to be a reliable tool to monitor the tumor burden. Treatment response could be measured after a short treatment with the targeted therapy ibrutinib. In summary, we established a panel of human PCNSL-PDOX models that capture the histological and molecular characteristics of the disease and that proved suitable for preclinical experiments. Our methods of generation and characterization will enable the generation of additional PDOX-PCNSL models, essential tools for cognitive and preclinical drug discovery.
C1 [Pouzoulet, Frederic; Assayag, Franck; Labiod, Dalila] Inst Curie, Translat Res Dept, Expt Radiotherapy Platform, Orsay, France.
   [Alentorn, Agusti; Hoang-Xuan, Khe] Grp Hosp Pitie Salpetriere, Neurooncol, Paris, France.
   [Alentorn, Agusti; Royer-Perron, Louis; Daniau, Mailys; Guegan, Justine] Paris Univ Sorbonne UPMC, INSERM, U1127, CNRS,UMR 7225,IHU,ICM, Paris, France.
   [Mokhtari, Karima] Grp Hosp Pitie Salpetriere, Neuropathol, Paris, France.
   [Le Garff-Tavernier, Magali; Davi, Frederic] Grp Hosp Pitie Salpetriere, Biol Hematol, Paris, France.
   [Le Garff-Tavernier, Magali] Paris Univ Sorbonne UPMC, INSERM, UMRS 1138, Paris, France.
   [Menet, Emmanuelle] Inst Curie, Pathol, Site St Cloud, St Cloud, France.
   [Peyre, Matthieu] Grp Hosp Pitie Salpetriere, Neurosurg, Paris, France.
   [Schnitzler, Anne] Inst Curie, Genet Dept, Pharmacogen Unit, Site Paris, Paris, France.
   [Soussain, Carole] Inst Curie, Hematol, Site St Cloud,35 Rue Dailly, F-92210 St Cloud, France.
C3 UNICANCER; Universite PSL; Institut Curie; Sorbonne Universite;
   Assistance Publique Hopitaux Paris (APHP); Hopital Universitaire
   Pitie-Salpetriere - APHP; Sorbonne Universite; Centre National de la
   Recherche Scientifique (CNRS); CNRS - National Institute for Biology
   (INSB); Institut National de la Sante et de la Recherche Medicale
   (Inserm); Assistance Publique Hopitaux Paris (APHP); Hopital
   Universitaire Pitie-Salpetriere - APHP; Sorbonne Universite; Assistance
   Publique Hopitaux Paris (APHP); Hopital Universitaire Pitie-Salpetriere
   - APHP; Sorbonne Universite; Institut National de la Sante et de la
   Recherche Medicale (Inserm); Sorbonne Universite; Universite Paris Cite;
   UNICANCER; Universite PSL; Institut Curie; Assistance Publique Hopitaux
   Paris (APHP); Hopital Universitaire Pitie-Salpetriere - APHP; Sorbonne
   Universite; UNICANCER; Universite PSL; Institut Curie; UNICANCER;
   Universite PSL; Institut Curie
RP Soussain, C (corresponding author), Inst Curie, Hematol, Site St Cloud,35 Rue Dailly, F-92210 St Cloud, France.
EM carole.soussain@curie.fr
RI Hoang-Xuan, Khe/O-7527-2017; Alentorn, Agustí/Q-3610-2018; Alentorn,
   Agustí/IZE-2259-2023
OI Alentorn, Agustí/0000-0002-7220-2686; Hoang Xuan,
   Khe/0000-0003-4072-1999; Peyre, Matthieu/0000-0001-8470-9516; MOKHTARI,
   Karima/0000-0002-4777-7584; Pouzoulet, Frederic/0000-0003-4819-2876
FU National Institute for Cancer (Canceropole Ile de France, Emergence,
   EMERG-2); Institut Curie Research Centre collaborative programs PIC3i;
   DGOS et INCa [PRT-K 2017 1-RT-04]; French National Agency
   [ANR-10-INSB-04]
FX This work was funded by a grant from the National Institute for Cancer
   (Canceropole Ile de France, Emergence, EMERG-2, 2016), by Institut Curie
   Research Centre collaborative programs PIC3i, and by PRT-K 2017 1-RT-04
   (DGOS et INCa).; We acknowledge the PICT-IBiSA IBiSA Imaging facility of
   Institut Curie, Orsay member of the France-BioImaging national research
   infrastructure supported by the French National Agency (ANR-10-INSB-04,
   "Investments for the future").
CR Ben-David U, 2017, NAT GENET, V49, P1567, DOI 10.1038/ng.3967
   Bolger AM, 2014, BIOINFORMATICS, V30, P2114, DOI 10.1093/bioinformatics/btu170
   Bolotin DA, 2015, NAT METHODS, V12, P380, DOI 10.1038/nmeth.3364
   Bray NL, 2016, NAT BIOTECHNOL, V34, P888, DOI 10.1038/nbt0816-888d
   Camilleri-Broët S, 2006, BLOOD, V107, P190, DOI 10.1182/blood-2005-03-1024
   Chapuy B, 2016, BLOOD, V127, P869, DOI 10.1182/blood-2015-10-673236
   Ferreri AJM, 2016, LANCET HAEMATOL, V3, pE217, DOI 10.1016/S2352-3026(16)00036-3
   Gonzalez-Aguilar A, 2012, CLIN CANCER RES, V18, P5203, DOI 10.1158/1078-0432.CCR-12-0845
   Grommes C, 2017, CANCER DISCOV, V7, P1018, DOI 10.1158/2159-8290.CD-17-0613
   Hans CP, 2004, BLOOD, V103, P275, DOI 10.1182/blood-2003-05-1545
   Krumbholz M, 2005, J EXP MED, V201, P195, DOI 10.1084/jem.20041674
   Lu TX, 2016, SCI REP-UK, V6, DOI 10.1038/srep20465
   Mayakonda A, 2018, GENOME RES, V28, P1747, DOI 10.1101/gr.239244.118
   McKenna A, 2010, GENOME RES, V20, P1297, DOI 10.1101/gr.107524.110
   Montesinos-Rongen M, 2008, LEUKEMIA, V22, P400, DOI 10.1038/sj.leu.2405019
   Muldoon LL, 2007, J CLIN ONCOL, V25, P2295, DOI 10.1200/JCO.2006.09.9861
   Nguyen-Them L, 2016, EUR J CANCER, V61, P69, DOI 10.1016/j.ejca.2016.03.080
   Omuro A, 2015, BLOOD, V125, P1403, DOI 10.1182/blood-2014-10-604561
   Ramos AH, 2015, HUM MUTAT, V36, pE2423, DOI 10.1002/humu.22771
   Rotolo A, 2018, CANCER CELL, V34, P596, DOI 10.1016/j.ccell.2018.08.017
   Shugay M, 2015, PLOS COMPUT BIOL, V11, DOI 10.1371/journal.pcbi.1004503
   Tun HW, 2008, BLOOD, V111, P3200, DOI 10.1182/blood-2007-10-119099
   Wang K, 2010, NUCLEIC ACIDS RES, V38, DOI 10.1093/nar/gkq603
   Wang X., 2018, ASH M SAN DIEG CA
   Zhang LM, 2017, MULTIMEDIA SYST, V23, P1, DOI 10.1007/s00530-016-0527-4
NR 25
TC 8
Z9 8
U1 0
U2 8
PU ACADEMIC PRESS INC ELSEVIER SCIENCE
PI SAN DIEGO
PA 525 B ST, STE 1900, SAN DIEGO, CA 92101-4495 USA
SN 1079-9796
EI 1096-0961
J9 BLOOD CELL MOL DIS
JI Blood Cells Mol. Dis.
PD MAR
PY 2019
VL 75
BP 1
EP 10
DI 10.1016/j.bcmd.2018.11.005
PG 10
WC Hematology
WE Science Citation Index Expanded (SCI-EXPANDED)
SC Hematology
GA HH9TA
UT WOS:000456081700001
PM 30502564
DA 2024-06-03
ER

PT J
AU Mizutani, H
   Nakane, S
   Ikeda, T
   Nakamura, H
   Takamatsu, K
   Makino, K
   Tawara, N
   Mukaino, A
   Watari, M
   Matsui, H
   Mukasa, A
   Ando, Y
AF Mizutani, Hironori
   Nakane, Shunya
   Ikeda, Tokunori
   Nakamura, Hideo
   Takamatsu, Koutaro
   Makino, Keishi
   Tawara, Nozomu
   Mukaino, Akihiro
   Watari, Mari
   Matsui, Hirotaka
   Mukasa, Akitake
   Ando, Yukio
TI CSF TACI and BAFF levels in patients with primary CNS lymphoma as novel
   diagnostic biomarkers
SO ANNALS OF CLINICAL AND TRANSLATIONAL NEUROLOGY
LA English
DT Article
ID NON-HODGKIN-LYMPHOMA; CEREBROSPINAL-FLUID; MULTIPLE-SCLEROSIS;
   EXPRESSION; RECEPTORS; BLYS; BCMA
AB We used an enzyme-linked immunosorbent assay to measure pretreatment B cell-activating factor belonging to the tumour necrosis factor family (BAFF) and transmembrane activator and CAML-interactor (TACI) levels in CSF and serum collected from patients with primary central nervous system lymphoma (PCNSL) and control groups. The decision tree analysis of CSF TACI and BAFF levels for patients with a PCNSL diagnosis showed 100% sensitivity and 100% specificity when we attempted to differentiate PCNSL from glioblastoma and CNS inflammatory diseases. The combination of CSF TACI and BAFF levels may thus be a novel and useful diagnostic biomarker of PCNSL.
C1 [Mizutani, Hironori; Nakane, Shunya; Ikeda, Tokunori; Takamatsu, Koutaro; Tawara, Nozomu; Mukaino, Akihiro; Watari, Mari; Ando, Yukio] Kumamoto Univ, Grad Sch Med Sci, Dept Neurol, Kumamoto, Japan.
   [Nakane, Shunya; Tawara, Nozomu; Mukaino, Akihiro] Kumamoto Univ Hosp, Dept Mol Neurol & Therapeut, Kumamoto, Japan.
   [Ikeda, Tokunori] Kumamoto Univ Hosp, Dept Clin Invest Biostat, Kumamoto, Japan.
   [Nakamura, Hideo; Makino, Keishi; Mukasa, Akitake] Kumamoto Univ, Grad Sch Med Sci, Dept Neurosurg, Kumamoto, Japan.
   [Matsui, Hirotaka] Kumamoto Univ, Grad Sch Med Sci, Dept Mol Lab Med, Kumamoto, Japan.
C3 Kumamoto University; Kumamoto University; Kumamoto University; Kumamoto
   University; Kumamoto University
RP Nakane, S (corresponding author), Kumamoto Univ, Grad Sch Med Sci, Dept Neurol, Chuo Ku, 1-1-1 Honjo, Kumamoto, Kumamoto 8608556, Japan.
EM nakaneshunya@gmail.com
RI Matsui, Hirotaka/AED-6669-2022; Nakane, Shunya/AAF-3715-2022; Ikeda,
   Tokunori/S-6043-2019; Nakane, Shunya/AFB-9194-2022
OI Matsui, Hirotaka/0000-0002-6266-3227; Ando, Yukio/0000-0001-7115-9105;
   Nakane, Shunya/0000-0003-1958-095X
FU Ministry of Education, Culture, Sports, Science and Technology of Japan
   (JSPS KAKENHI) [25461305]; Grants-in-Aid for Scientific Research
   [25461305] Funding Source: KAKEN
FX This study was supported by the Ministry of Education, Culture, Sports,
   Science and Technology of Japan (JSPS KAKENHI Grant Number 25461305).
CR Birnbaum T, 2013, NEUROL INT, V5, P10, DOI 10.4081/ni.2013.e4
   Chiu A, 2007, BLOOD, V109, P729, DOI 10.1182/blood-2006-04-015958
   Edwards KR, 2013, PLOS ONE, V8, DOI 10.1371/journal.pone.0081007
   George-Chandy A, 2008, ARTHRITIS RES THER, V10, DOI 10.1186/ar2484
   Jin Y, 2011, ANN OCCUP HYG, V55, P97, DOI 10.1093/annhyg/meq061
   Kothur K, 2016, PLOS ONE, V11, DOI 10.1371/journal.pone.0161656
   Krumbholz M, 2005, J EXP MED, V201, P195, DOI 10.1084/jem.20041674
   Louveau A, 2015, NATURE, V523, P337, DOI 10.1038/nature14432
   Mariette X, 2003, ANN RHEUM DIS, V62, P168, DOI 10.1136/ard.62.2.168
   Novak AJ, 2004, BLOOD, V104, P2247, DOI 10.1182/blood-2004-02-0762
   Puthenparampil M, 2016, J NEUROIMMUNOL, V297, P63, DOI 10.1016/j.jneuroim.2016.05.013
   Reiber H, 2001, J NEUROL SCI, V184, P101, DOI 10.1016/S0022-510X(00)00501-3
   Shen XJ, 2016, ADV CLIN EXP MED, V25, P837, DOI 10.17219/acem/29182
   Thaler FS, 2017, NEURO-ONCOLOGY, V19, P1618, DOI 10.1093/neuonc/nox097
   Wada K, 2009, HISTOPATHOLOGY, V54, P221, DOI 10.1111/j.1365-2559.2008.03203.x
   Wallace DJ, 2009, ARTHRIT RHEUM-ARTHR, V61, P1168, DOI 10.1002/art.24699
   Wang Y, 2015, ANN HEMATOL, V94, P1865, DOI 10.1007/s00277-015-2490-0
   Wu X, 2009, CH CRC DATA MIN KNOW, P1, DOI 10.1201/9781420089653
NR 18
TC 8
Z9 8
U1 0
U2 4
PU WILEY
PI HOBOKEN
PA 111 RIVER ST, HOBOKEN 07030-5774, NJ USA
SN 2328-9503
J9 ANN CLIN TRANSL NEUR
JI Ann. Clin. Transl. Neurol.
PD DEC
PY 2018
VL 5
IS 12
BP 1611
EP 1616
DI 10.1002/acn3.668
PG 6
WC Clinical Neurology; Neurosciences
WE Science Citation Index Expanded (SCI-EXPANDED)
SC Neurosciences & Neurology
GA HE1TS
UT WOS:000453056900013
PM 30564626
OA Green Published, gold
DA 2024-06-03
ER

PT J
AU Cho, U
   Oh, WJ
   Hong, YK
   Lee, YS
AF Cho, Uiju
   Oh, Woo Jin
   Hong, Yong-Kil
   Lee, Youn Soo
TI Prognostic Significance of High Ki-67 Index and Histogenetic
   Subclassification in Primary Central Nervous System Lymphoma
SO APPLIED IMMUNOHISTOCHEMISTRY & MOLECULAR MORPHOLOGY
LA English
DT Article
DE central nervous system; classification; immunohistochemistry; Ki-67;
   Korean; lymphoma; large B cell; diffuse; prognosis
ID B-CELL LYMPHOMA; NON-HODGKINS-LYMPHOMAS; PRIMARY CNS LYMPHOMA; GERMINAL
   CENTER; POOR-PROGNOSIS; PROLIFERATIVE ANTIGEN; IMMUNOPHENOTYPE MIGHT;
   PROTEIN EXPRESSION; PREDICT SURVIVAL; MYC
AB In diffuse large B-cell lymphoma (DLBCL), the germinal center B-cell (GCB) subtype is associated with a better prognosis compared with the nongerminal center B-cell-like (non-GCB) subtype. However, validity of this immunohistochemical subgrouping in primary DLBCL of the central nervous system is unclear. A total 45 cases of primary central nervous system lymphoma (PCNS)/DLBCL were selected, and immunohistochemistries for CD10, Bcl-6, MUM1, and Ki-67 were performed. Each of the cases was subclassified as either GCB or non-GCB based on its immunoprofile. Among clinical and immunologic markers, patients under 70 years of age and who had methotrexate chemotherapy showed a significantly better overall survival (OS). High Ki-67 (ie, a Ki-67 index 90%) was an independent prognostic factor for a poor OS in the whole cohort and in the patients with non-GCB subtype tumors (P=0.017, HR=4.267, 95% CI, 1.3-14.0; P=0.031, HR=3.752, 95% CI, 1.3-12.5). Tumors were dominantly non-GCB subtype (41/45, 91.1%); only 4 (8.9%) were GCB subtype. The 2-year OS rates for these groups were 73% and 100%. There was, however, no statistically significant difference between these groups for OS and progression-free survival. The subclassification of PCNS/DLBCL into GCB and non-GCB subtypes did not seem to have a prognostic value. In non-GCB subtype PCNSL patients, high Ki-67 index was an adverse independent prognostic marker that could be used to stratify patients for more suitable management.
C1 [Cho, Uiju] Catholic Univ Korea, St Vincents Hosp, Dept Hosp Pathol, Coll Med, Suwon, South Korea.
   [Oh, Woo Jin; Lee, Youn Soo] Catholic Univ Korea, Seoul St Marys Hosp, Dept Hosp Pathol, Coll Med, 222 Banpo Daero, Seoul 06591, South Korea.
   [Hong, Yong-Kil] Catholic Univ Korea, Seoul St Marys Hosp, Dept Neurosurg, Coll Med, Seoul, South Korea.
C3 Catholic University of Korea; Seoul St. Mary's Hospital; Catholic
   University of Korea; Seoul St. Mary's Hospital; Catholic University of
   Korea
RP Lee, YS (corresponding author), Catholic Univ Korea, Seoul St Marys Hosp, Dept Hosp Pathol, Coll Med, 222 Banpo Daero, Seoul 06591, South Korea.
EM lys9908@catholic.ac.kr
CR Abrey LE, 2006, J CLIN ONCOL, V24, P5711, DOI 10.1200/JCO.2006.08.2941
   AHO R, 1995, J NEUROPATH EXP NEUR, V54, P826, DOI 10.1097/00005072-199511000-00009
   Alizadeh AA, 2000, NATURE, V403, P503, DOI 10.1038/35000501
   Batchelor T, 2006, J CLIN ONCOL, V24, P1281, DOI 10.1200/JCO.2005.04.8819
   Berghoff AS, 2013, APPL IMMUNOHISTO M M, V21, P351, DOI 10.1097/PAI.0b013e3182688e59
   Bhagavathi S, 2008, CLIN NEUROPATHOL, V27, P13
   Bhagavathi S, 2008, ARCH PATHOL LAB MED, V132, P1830, DOI 10.1043/1543-2165-132.11.1830
   Bhagavathi S, 2009, AM J SURG PATHOL, V33, P1463, DOI 10.1097/PAS.0b013e3181b314ce
   Blenk S, 2007, CANCER INFORM, V3, P399
   Braaten KM, 2003, CLIN CANCER RES, V9, P1063
   Braggio E, 2015, CLIN CANCER RES, V21, P3986, DOI 10.1158/1078-0432.CCR-14-2116
   Brunn A, 2013, ACTA NEUROPATHOL, V126, P603, DOI 10.1007/s00401-013-1169-7
   Camilleri-Broët S, 2006, BLOOD, V107, P190, DOI 10.1182/blood-2005-03-1024
   Chang CC, 2004, AM J SURG PATHOL, V28, P464, DOI 10.1097/00000478-200404000-00005
   Chang CC, 2003, ARCH PATHOL LAB MED, V127, P208
   Cho U, 2016, APPL IMMUNOHISTO M M, V24, P159, DOI 10.1097/PAI.0000000000000164
   Choi JS, 2003, AM J SURG PATHOL, V27, P919, DOI 10.1097/00000478-200307000-00007
   Choi WWL, 2009, CLIN CANCER RES, V15, P5494, DOI 10.1158/1078-0432.CCR-09-0113
   Corry J, 1998, INT J RADIAT ONCOL, V41, P615, DOI 10.1016/S0360-3016(97)00571-3
   Determann O, 2008, BLOOD, V111, P2385, DOI 10.1182/blood-2007-10-117010
   Ferreri AJM, 2003, J CLIN ONCOL, V21, P266, DOI 10.1200/JCO.2003.09.139
   Fu K, 2008, J CLIN ONCOL, V26, P4587, DOI 10.1200/JCO.2007.15.9277
   Gaudio F, 2011, ACTA HAEMATOL-BASEL, V126, P44, DOI 10.1159/000324206
   Han JH, 2000, KOREAN J PATHOL, V34, P456
   Hans CP, 2004, BLOOD, V103, P275, DOI 10.1182/blood-2003-05-1545
   Hattab EM, 2010, MODERN PATHOL, V23, P235, DOI 10.1038/modpathol.2009.164
   He XJ, 2014, BMC CANCER, V14, DOI 10.1186/1471-2407-14-218
   Jahnke K, 2006, ANN NEUROL, V59, P755, DOI 10.1002/ana.20804
   Kim SJ, 2007, ANN ONCOL, V18, P1382, DOI 10.1093/annonc/mdm183
   Kunishio K, 2006, BRAIN TUMOR PATHOL, V23, P77, DOI 10.1007/s10014-006-0206-9
   Larocca LM, 1998, BLOOD, V92, P1011
   Lin CH, 2006, CLIN CANCER RES, V12, P1152, DOI 10.1158/1078-0432.CCR-05-1699
   Llanos M, 2001, MED ONCOL, V18, P15, DOI 10.1385/MO:18:1:15
   MILLER DC, 1994, CANCER-AM CANCER SOC, V74, P1383, DOI 10.1002/1097-0142(19940815)74:4<1383::AID-CNCR2820740432>3.0.CO;2-1
   MILLER TP, 1994, BLOOD, V83, P1460, DOI 10.1182/blood.V83.6.1460.1460
   Momota H, 2010, J NEURO-ONCOL, V98, P341, DOI 10.1007/s11060-009-0078-z
   Montesinos-Rongen M, 2008, LEUKEMIA, V22, P400, DOI 10.1038/sj.leu.2405019
   Perry AM, 2012, BLOOD, V120, P2290, DOI 10.1182/blood-2012-05-430389
   Porrata LF, 2010, AM J HEMATOL, V85, P896, DOI 10.1002/ajh.21849
   Proctor MJ, 2011, EUR J CANCER, V47, P2633, DOI 10.1016/j.ejca.2011.03.028
   Raoux D, 2010, NEUROPATHOLOGY, V30, P232, DOI 10.1111/j.1440-1789.2009.01074.x
   Räty R, 2002, EUR J HAEMATOL, V69, P11, DOI 10.1034/j.1600-0609.2002.01677.x
   Rosenwald A, 2002, NEW ENGL J MED, V346, P1937, DOI 10.1056/NEJMoa012914
   Roser F, 2004, SURG NEUROL, V62, P393, DOI 10.1016/j.surneu.2003.11.038
   Salles G, 2011, BLOOD, V117, P7070, DOI 10.1182/blood-2011-04-345256
   Song MK, 2011, J NEURO-ONCOL, V104, P825, DOI 10.1007/s11060-011-0555-z
   Szczuraszek K, 2008, ANTICANCER RES, V28, P1113
   Tapia G, 2015, APMIS, V123, P596, DOI 10.1111/apm.12390
   Yang SH, 2009, J NEURO-ONCOL, V92, P65, DOI 10.1007/s11060-008-9736-9
   Yoon DH, 2010, EUR J HAEMATOL, V85, P149, DOI 10.1111/j.1600-0609.2010.01467.x
NR 50
TC 8
Z9 11
U1 0
U2 5
PU LIPPINCOTT WILLIAMS & WILKINS
PI PHILADELPHIA
PA TWO COMMERCE SQ, 2001 MARKET ST, PHILADELPHIA, PA 19103 USA
SN 1541-2016
EI 1533-4058
J9 APPL IMMUNOHISTO M M
JI Appl. Immunohistochem.
PD APR
PY 2018
VL 26
IS 4
BP 254
EP 262
DI 10.1097/PAI.0000000000000424
PG 9
WC Anatomy & Morphology; Medical Laboratory Technology; Pathology
WE Science Citation Index Expanded (SCI-EXPANDED)
SC Anatomy & Morphology; Medical Laboratory Technology; Pathology
GA GC9SV
UT WOS:000430140000008
PM 27490760
DA 2024-06-03
ER

PT J
AU Blasel, S
   Vorwerk, R
   Kiyose, M
   Mittelbronn, M
   Brunnberg, U
   Ackermann, H
   Voss, M
   Harter, PN
   Hattingen, E
AF Blasel, Stella
   Vorwerk, Rieke
   Kiyose, Makoto
   Mittelbronn, Michel
   Brunnberg, Uta
   Ackermann, Hanns
   Voss, Martin
   Harter, Patrick N.
   Hattingen, Elke
TI New MR perfusion features in primary central nervous system lymphomas:
   pattern and prognostic impact
SO JOURNAL OF NEUROLOGY
LA English
DT Article
DE Primary CNS lymphoma; MR perfusion; rCBV; Overall survival;
   Progression-free survival; Prognostic value
ID CEREBRAL BLOOD-VOLUME; PRIMARY CNS LYMPHOMA; HIGH-GRADE GLIOMAS;
   INTERNATIONAL EXTRANODAL LYMPHOMA; SOLITARY METASTASES;
   ELDERLY-PATIENTS; MASS LESIONS; TUMOR GRADE; DIFFUSION; BRAIN
AB Some MR perfusion features predict overall survival (OS) and progression-free survival (PFS) in glioblastomas. Prognostic value of MR perfusion in primary CNS lymphomas (PCNSL) remains unexplored being the aim of this investigation.
   We retrospectively analyzed 3Tesla dynamic susceptibility contrast MR perfusion in 37 pre-surgical PCNSL for normalized regional cerebral blood volume rCBV(mean) and rCBV(max) and for a PCNSL-typical shoulder-like increase of the time-signal intensity curve ("TSIC-shoulder"), indicating moderate vessel permeability. These MR perfusion features, tumor and edema size, number of lesions and patient characteristics were correlated with OS and PFS.
   Only patient's age was prognostic for OS (p = 0.0037) and PFS (p = 0.0088). 23 PCNSL had the TSIC-shoulder, a middle-sized diameter (39.5 +/- 10.8 mm), volume (15.7 +/- 11.3 ml), peritumoral edema (23 +/- 8.7 mm) and moderately increased rCBV(mean) and rCBV(max) (1.7 +/- 0.5; 3.9 +/- 1.2). Seven PCSNL with the TSIC-shoulder presented a sun-like pattern ("rCBV-sun") with a rim of marginally high rCBV. These unifocal PCNSL were larger (43 +/- 11.2 mm; 25.62 +/- 19.2 ml), with more peritumoral edema (32.8 +/- 7.6 mm) and lower CBVmean (0.8 +/- 0.3) and rCBV(max) (2.2 +/- 0.7), compared to the remaining six multifocal PCNSL without the TSIC-shoulder (26.3 +/- 8.3 mm; 4.7 +/- 4 ml; 16.3 +/- 6.4 mm; 2.4 +/- 1.6; 4.4 +/- 2.3).
   Only patient age was predictive for OS and PFS of PCNSL; MR perfusion parameters and features were not. Most PCNSL revealed the TSIC-shoulder, moderate size, peritumoral edema and rCBV increase. However, larger, solitary PCNSL additionally had a rCBV-sun pattern and more edema, maybe due to a centrifugal vessel proliferation, whereas smaller, multifocal PCNSL contain apparently more concentrated and less permeable blood vessels represented by higher rCBV, no TSIC-shoulder and less edema.
C1 [Blasel, Stella; Vorwerk, Rieke; Kiyose, Makoto; Hattingen, Elke] Goethe Univ Hosp Frankfurt, Inst Neuroradiol, Schleusenweg 2-16, D-60528 Frankfurt, Germany.
   [Hattingen, Elke] Univ Clin Bonn, Neuroradiol, Radiol, Sigmund Freud Str 25, D-53127 Bonn, Germany.
   [Kiyose, Makoto] Goethe Univ Hosp Frankfurt, Inst Neurol, Epilepsy Ctr Frankfurt Rhine Main, Schleusenweg 2-16, D-60528 Frankfurt, Germany.
   [Voss, Martin] Goethe Univ Hosp Frankfurt, Dr Senckenberg Inst Neurooncol, Schleusenweg 2-16, D-60528 Frankfurt, Germany.
   [Mittelbronn, Michel; Harter, Patrick N.] Goethe Univ Frankfurt, Edinger Inst, Inst Neurol, Heinrich Hoffmann Str 7, D-60528 Frankfurt, Germany.
   [Harter, Patrick N.] German Canc Consortium DKTK Partner Site, Frankfurt, Germany.
   [Harter, Patrick N.] German Canc Res Ctr, Heidelberg, Germany.
   [Mittelbronn, Michel] Luxembourg Ctr Neuropathol LCNP, L-3555 Dudelange, Luxembourg.
   [Mittelbronn, Michel] LNS, Dept Pathol, L-3555 Dudelange, Luxembourg.
   [Mittelbronn, Michel] Univ Luxembourg, LCSB, L-4361 Esch Sur Alzette, Luxembourg.
   [Mittelbronn, Michel] LIH, Dept Oncol, NORLUX Neurooncol Lab, L-1526 Luxembourg, Luxembourg.
   [Brunnberg, Uta] Goethe Univ Hosp Frankfurt, Dept Hematol & Oncol, Theodor Stern Kai 7, D-60590 Frankfurt, Germany.
   [Ackermann, Hanns] Goethe Univ Hosp Frankfurt, Inst Biostat & Math Modelling, Theodor Stern Kai 7, D-60590 Frankfurt, Germany.
C3 Goethe University Frankfurt; Goethe University Frankfurt Hospital;
   University of Bonn; Goethe University Frankfurt; Goethe University
   Frankfurt Hospital; Goethe University Frankfurt; Goethe University
   Frankfurt Hospital; Goethe University Frankfurt; Helmholtz Association;
   German Cancer Research Center (DKFZ); University of Luxembourg;
   Luxembourg Institute of Health; Goethe University Frankfurt; Goethe
   University Frankfurt Hospital; Goethe University Frankfurt; Goethe
   University Frankfurt Hospital
RP Blasel, S (corresponding author), Goethe Univ Hosp Frankfurt, Inst Neuroradiol, Schleusenweg 2-16, D-60528 Frankfurt, Germany.
EM Stella.Blasel@kgu.de
RI Hattingen, Elke/D-7880-2015
OI Hattingen, Elke/0000-0002-8392-9004; Mittelbronn,
   Michel/0000-0002-2998-052X
FU Luxembourg National Research Fond (FNR) [FNR PEARL P16/BM/11192868]
FX M.M. would like to thank the Luxembourg National Research Fond (FNR) for
   the support (FNR PEARL P16/BM/11192868 Grant).
CR Abrey LE, 2006, J CLIN ONCOL, V24, P5711, DOI 10.1200/JCO.2006.08.2941
   ARONEN HJ, 1994, RADIOLOGY, V191, P41, DOI 10.1148/radiology.191.1.8134596
   Blasel S, 2013, J NEURO-ONCOL, V114, P127, DOI 10.1007/s11060-013-1161-z
   Blasel S, 2011, J NEURO-ONCOL, V103, P575, DOI 10.1007/s11060-010-0421-4
   Blasel S, 2010, NEUROSURG REV, V33, P193, DOI 10.1007/s10143-010-0248-7
   Calli C, 2006, EUR J RADIOL, V58, P394, DOI 10.1016/j.ejrad.2005.12.032
   Cha S, 2002, RADIOLOGY, V223, P11, DOI 10.1148/radiol.2231010594
   Cha Soonmee, 2004, Top Magn Reson Imaging, V15, P279, DOI 10.1097/00002142-200410000-00002
   Chaudhry IH, 2001, HISTOPATHOLOGY, V39, P409, DOI 10.1046/j.1365-2559.2001.01230.x
   Chiang IC, 2004, NEURORADIOLOGY, V46, P619, DOI 10.1007/s00234-004-1246-7
   D'Haene N, 2008, BRIT J HAEMATOL, V140, P402, DOI 10.1111/j.1365-2141.2007.06929.x
   Di Stefano AL, 2014, BIOMED RES INT-UK, V2014, DOI 10.1155/2014/154350
   Dolecek TA, 2012, NEURO-ONCOLOGY, V14, pv1, DOI 10.1093/neuonc/nos218
   Ferreri AJM, 2003, J CLIN ONCOL, V21, P266, DOI 10.1200/JCO.2003.09.139
   Ferreri AJM, 2016, LANCET HAEMATOL, V3, pE217, DOI 10.1016/S2352-3026(16)00036-3
   Fritsch K, 2017, LEUKEMIA, V31, P846, DOI 10.1038/leu.2016.334
   Fritsch K, 2011, ANN ONCOL, V22, P2080, DOI 10.1093/annonc/mdq712
   Grommes C, 2017, J CLIN ONCOL, V35, P2410, DOI 10.1200/JCO.2017.72.7602
   Gutman SI, 2013, PROGRESSION FREE SUR
   Hakyemez B, 2010, CLIN RADIOL, V65, P15, DOI 10.1016/j.crad.2009.09.005
   Hakyemez B, 2006, J MAGN RESON IMAGING, V24, P817, DOI 10.1002/jmri.20707
   Hartmann M, 2003, NEUROSCI LETT, V338, P119, DOI 10.1016/S0304-3940(02)01367-8
   Heiland S, 2000, ROFO-FORTSCHR RONTG, V172, P812, DOI 10.1055/s-2000-7899
   Heiland S, 1999, MAGN RESON IMAGING, V17, P21, DOI 10.1016/S0730-725X(98)00149-0
   Illerhaus G, 2007, HAEMATOLOGICA, V93, P147, DOI 10.3324/haematol.11771
   JIDDANE M, 1986, J NEUROSURG, V65, P592, DOI 10.3171/jns.1986.65.5.0592
   Kickingereder P, 2014, RADIOLOGY, V272, P843, DOI 10.1148/radiol.14132740
   Koeller KK, 1997, RADIOGRAPHICS, V17, P1497, DOI 10.1148/radiographics.17.6.9397461
   Küker W, 2005, J NEURO-ONCOL, V72, P169, DOI 10.1007/s11060-004-3390-7
   Law M, 2004, AM J NEURORADIOL, V25, P746
   Law M, 2004, RADIOLOGY, V231, P645, DOI 10.1148/radiol.2313030996
   Law M, 2002, RADIOLOGY, V222, P715, DOI 10.1148/radiol.2223010558
   Law M, 2008, RADIOLOGY, V247, P490, DOI 10.1148/radiol.2472070898
   Lee IH, 2010, EUR J RADIOL, V76, P48, DOI 10.1016/j.ejrad.2009.05.013
   Lee SJ, 2001, KOREAN J RADIOL, V2, P1, DOI 10.3348/kjr.2001.2.1.1
   Lev MH, 1999, NEUROIMAG CLIN N AM, V9, P309
   Liao WH, 2009, ACTA RADIOL, V50, P217, DOI 10.1080/02841850802616752
   Louis DN, 2007, ACTA NEUROPATHOL, V114, P547, DOI 10.1007/s00401-007-0278-6
   Mangla R, 2011, AM J NEURORADIOL, V32, P1004, DOI 10.3174/ajnr.A2441
   Maralani PJ, 2015, EUR RADIOL, V25, P2738, DOI 10.1007/s00330-015-3640-4
   Nakajima S, 2015, CLIN IMAG, V39, P390, DOI 10.1016/j.clinimag.2014.12.002
   O'Neill BP, 2013, AM J HEMATOL, V88, P997, DOI 10.1002/ajh.23551
   Olson JE, 2002, CANCER, V95, P1504, DOI 10.1002/cncr.10851
   Ostergaard L, 1996, MAGN RESON MED, V36, P715, DOI 10.1002/mrm.1910360510
   Patel TR, 2011, AM J NEURORADIOL, V32, P1885, DOI 10.3174/ajnr.A2668
   Rollin N, 2006, NEURORADIOLOGY, V48, P150, DOI 10.1007/s00234-005-0030-7
   Rorden C, 2000, BEHAV NEUROL, V12, P191, DOI 10.1155/2000/421719
   ROSEN BR, 1990, MAGNET RESON MED, V14, P249, DOI 10.1002/mrm.1910140211
   Roser F, 2004, SURG NEUROL, V62, P393, DOI 10.1016/j.surneu.2003.11.038
   Roth P, 2012, NEUROLOGY, V79, P890, DOI 10.1212/WNL.0b013e318266fcb2
   SCATLIFF JH, 1971, SEMIN ROENTGENOL, V6, P59, DOI 10.1016/0037-198X(71)90019-8
   SCATLIFF JH, 1969, AMER J ROENTGENOL RA, V105, P795, DOI 10.2214/ajr.105.4.795
   Schlegel U, 2015, LEITLINIEN DIAGNOSTI
   Schlegel Uwe, 2009, Ther Adv Neurol Disord, V2, P93, DOI 10.1177/1756285608101222
   Sugahara T, 1999, J COMPUT ASSIST TOMO, V23, P232, DOI 10.1097/00004728-199903000-00011
   Sugita Y, 2007, J NEURO-ONCOL, V82, P249, DOI 10.1007/s11060-006-9281-3
   Takeuchi H, 2007, J NEURO-ONCOL, V84, P141, DOI 10.1007/s11060-007-9363-x
   Toh CH, 2013, AM J NEURORADIOL, V34, P1145, DOI 10.3174/ajnr.A3383
   Tung GA, 2003, NEURORADIOLOGY, V45, P357, DOI 10.1007/s00234-003-0994-0
   Valles FE, 2013, AM J NEURORADIOL, V34, P35, DOI 10.3174/ajnr.A3165
   Wang S, 2011, AJNR Am J Neuroradiol, V32, P507, DOI 10.3174/ajnr.A2333
   Xing Z, 2014, CLIN NEURORADIOL, V24, P329, DOI 10.1007/s00062-013-0255-5
NR 62
TC 8
Z9 10
U1 0
U2 1
PU SPRINGER HEIDELBERG
PI HEIDELBERG
PA TIERGARTENSTRASSE 17, D-69121 HEIDELBERG, GERMANY
SN 0340-5354
EI 1432-1459
J9 J NEUROL
JI J. Neurol.
PD MAR
PY 2018
VL 265
IS 3
BP 647
EP 658
DI 10.1007/s00415-018-8737-7
PG 12
WC Clinical Neurology
WE Science Citation Index Expanded (SCI-EXPANDED)
SC Neurosciences & Neurology
GA FY2OG
UT WOS:000426654600022
PM 29383512
DA 2024-06-03
ER

PT J
AU Swinnen, LJ
   O'Neill, A
   Imus, PH
   Gujar, S
   Schiff, D
   Kleinberg, LR
   Advani, RH
   Dunbar, EM
   Moore, D
   Grossman, SA
AF Swinnen, Lode J.
   O'Neill, Anne
   Imus, Philip H.
   Gujar, Sachin
   Schiff, David
   Kleinberg, Lawrence R.
   Advani, Ranjana H.
   Dunbar, Erin M.
   Moore, Dennis
   Grossman, Stuart A.
TI Phase II study of rituximab given in conjunction with standard
   chemotherapy in primary central nervous system lymphoma (PCNSL): a trial
   of the ECOG-ACRIN cancer research group (E1F05)
SO ONCOTARGET
LA English
DT Article
DE primary CNS lymphoma; rituximab; high-dose methotrexate; blood-brain
   barrier; PCNSL
ID PRIMARY CNS LYMPHOMA; HIGH-DOSE METHOTREXATE; THERAPY; RADIATION;
   RADIOTHERAPY; LEUKEMIA; CONSOLIDATION; VINCRISTINE; CYTARABINE; TOXICITY
AB Background: Therapy of primary CNS lymphoma (PCNSL) has focused on multi-agent chemotherapy designed to cross the blood brain barrier. Rituximab has demonstrated activity in PCNSL. E1F05 is an ECOG-ACRIN multicenter phase 2 prospective trial of rituximab with high-dose methotrexate (HD-MTX)-based chemotherapy similar to the RTOG 93-10 regimen, omitting radiotherapy.
   Methods: Immunocompetent patients with newly diagnosed PCNSL received HD-MTX 3.5g/m2 with vincristine every two weeks for 5 doses; procarbazine for 7 days in weeks 1, 5, and 9; cytarabine 3g/m2/day IV for 2 days in weeks 11 and 14; a dexamethasone taper over 6 weeks; and rituximab 375mg/m2 IV infusion 3 times per week for weeks 1-4. Subjects with CSF involvement received intrathecal methotrexate 12mg every two weeks.
   Results: Twenty-six patients were enrolled; median age was 57. Sixteen subjects (65%) completed treatment per protocol; the most common reason for discontinuation was adverse events, and 2 subjects discontinued due to progressive disease (PD). Complete response (CR) + unconfirmed CR (CRu) was 16/25 (64%), overall response rate was 20/25 (80%), and 4/25(16%) had PD as best response. Median progression free survival (PFS) was 34 months, and median overall survival has not been reached at 40 months' median follow up. Two year PFS was 63%. The most common grade 3-4 toxicities were hematologic.
   Conclusion: The addition of rituximab to multi-agent chemotherapy is well tolerated. Outcomes are comparable to or better than those seen in RTOG 93-10, which included RT. These and other results suggest rituximab has activity in the CNS. [ECOG-ACRIN E1F05]
C1 [Swinnen, Lode J.; Imus, Philip H.; Gujar, Sachin; Kleinberg, Lawrence R.; Grossman, Stuart A.] Johns Hopkins Univ, Baltimore, MD 21218 USA.
   [O'Neill, Anne] Dana Farber Canc Inst, Boston, MA 02115 USA.
   [Schiff, David] Univ Virginia, Charlottesville, VA USA.
   [Advani, Ranjana H.] Stanford Canc Inst, Stanford, CA USA.
   [Dunbar, Erin M.] Univ Florida, Gainesville, FL USA.
   [Moore, Dennis] Wichita NCORP, Wichita, KS USA.
C3 Johns Hopkins University; Harvard University; Dana-Farber Cancer
   Institute; University of Virginia; Stanford Cancer Institute; State
   University System of Florida; University of Florida
RP Swinnen, LJ (corresponding author), Johns Hopkins Univ, Baltimore, MD 21218 USA.
EM lswinne1@jhmi.edu
RI Gujar, Sachin/M-1789-2019
OI Advani, Ranjana/0000-0002-3219-2292; Imus, Philip/0000-0001-8563-195X
FU Public Health Service from National Cancer Institute, National
   Institutes of Health [CA180794, CA180820, CA180802, CA180847, CA180816,
   CA189808]; Department of Health and Human Services
FX This study was coordinated by the ECOG-ACRIN Cancer Research Group
   (Robert L. Comis, MD and Mitchell D. Schnall, MD, PhD, Group Co-Chairs)
   and supported in part by Public Health Service Grants CA180794,
   CA180820, CA180802, CA180847, CA180816, CA189808, and from the National
   Cancer Institute, National Institutes of Health and the Department of
   Health and Human Services. Its content is solely the responsibility of
   the authors and does not necessarily represent the official views of the
   National Cancer Institute.
CR Abrey LE, 2005, J CLIN ONCOL, V23, P5034, DOI 10.1200/JCO.2005.13.524
   Abrey LE, 1998, J CLIN ONCOL, V16, P859, DOI 10.1200/JCO.1998.16.3.859
   Batchelor TT, 2011, NEUROLOGY, V76, P929, DOI 10.1212/WNL.0b013e31820f2d94
   BLEYER WA, 1981, CANCER TREAT REP, V65, P89
   Byrd JC, 2001, J CLIN ONCOL, V19, P2153, DOI 10.1200/JCO.2001.19.8.2153
   Chamberlain MC, 2010, NEURO-ONCOLOGY, V12, P736, DOI 10.1093/neuonc/noq011
   Coiffier B, 2002, NEW ENGL J MED, V346, P235, DOI 10.1056/NEJMoa011795
   DEANGELIS LM, 1992, J CLIN ONCOL, V10, P635, DOI 10.1200/JCO.1992.10.4.635
   DeAngelis LM, 2002, J CLIN ONCOL, V20, P4643, DOI 10.1200/JCO.2002.11.013
   DUTTERA MJ, 1973, LANCET, V2, P703
   Ferreri AJM, 2016, LANCET HAEMATOL, V3, pE217, DOI 10.1016/S2352-3026(16)00036-3
   Holdhoff M, 2014, NEUROLOGY, V83, P235, DOI 10.1212/WNL.0000000000000593
   McLaughlin P, 1998, J CLIN ONCOL, V16, P2825, DOI 10.1200/JCO.1998.16.8.2825
   Morris PG, 2013, J CLIN ONCOL, V31, P3971, DOI 10.1200/JCO.2013.50.4910
   NELSON DF, 1992, INT J RADIAT ONCOL, V23, P9, DOI 10.1016/0360-3016(92)90538-S
   Omuro A, 2015, BLOOD, V125, P1403, DOI 10.1182/blood-2014-10-604561
   Petereit HF, 2009, MULT SCLER J, V15, P189, DOI 10.1177/1352458508098268
   PRICE RA, 1975, CANCER, V35, P306, DOI 10.1002/1097-0142(197502)35:2<306::AID-CNCR2820350203>3.0.CO;2-J
   Rubenstein JL, 2013, J CLIN ONCOL, V31, P3061, DOI 10.1200/JCO.2012.46.9957
   Rubenstein JL, 2003, BLOOD, V101, P466, DOI 10.1182/blood-2002-06-1636
   Schultz C, 1996, J CLIN ONCOL, V14, P556, DOI 10.1200/JCO.1996.14.2.556
   Weller M, 2012, NEURO-ONCOLOGY, V14, P1481, DOI 10.1093/neuonc/nos159
   Wieduwilt MJ, 2012, CLIN CANCER RES, V18, P1146, DOI 10.1158/1078-0432.CCR-11-0625
   Yahalom Joachim, 1994, International Journal of Radiation Oncology Biology Physics, V30, P215, DOI 10.1016/0360-3016(94)90732-3
NR 24
TC 8
Z9 8
U1 0
U2 4
PU IMPACT JOURNALS LLC
PI ORCHARD PARK
PA 6666 E QUAKER ST, STE 1, ORCHARD PARK, NY 14127 USA
EI 1949-2553
J9 ONCOTARGET
JI Oncotarget
PD JAN 2
PY 2018
VL 9
IS 1
BP 766
EP 773
DI 10.18632/oncotarget.22332
PG 8
WC Oncology; Cell Biology
WE Science Citation Index Expanded (SCI-EXPANDED)
SC Oncology; Cell Biology
GA FS2NN
UT WOS:000419615500062
PM 29416652
OA Green Published, gold, Green Submitted
DA 2024-06-03
ER

PT J
AU Kong, XY
   Gong, S
   Su, LJ
   Li, C
   Kong, YG
AF Kong, Xiangyi
   Gong, Shun
   Su, Lijuan
   Li, Chen
   Kong, Yanguo
TI Expression signatures and roles of MicroRNAs in human oesophageal
   adenocarcinomas
SO JOURNAL OF CELLULAR AND MOLECULAR MEDICINE
LA English
DT Article
DE oesophageal adenocarcinomas; Barrett's oesophagus; expression; microRNA
ID SQUAMOUS-CELL CARCINOMA; BARRETTS-ESOPHAGUS; CANCER CELLS; CIRCULATING
   MICRORNAS; MIRNA PROFILE; PROGRESSION; BIOMARKERS; SURVIVAL;
   PROLIFERATION; CHEMOTHERAPY
AB The most common forms of oesophageal cancers are adenocarcinomas and squamous cell carcinoma (SCC). Although the incidence of SCC in the United States tends to be declining, the adenocarcinoma incidence caused by Barrett's oesophagus has been increasing. Oesophageal cancer is regarded as one of the most fatal malignancies with a short prognosis. Systemic manifestations of patients with PCNSL keep backward in spite of recent development of chemoradiotherapy. MicroRNAs are small non-coding RNAs that can post-transcriptionally down-regulate the expression of genes by targeting mRNAs, causing their translational repression as well as degradation. MicroRNAs exert critical functions in many malignancy-related biological processes, including cell apoptosis, metabolism, proliferation and differentiation. Many deregulated miRNAs have been identified in oesophageal adenocarcinomas, but their biological importance has not yet been fully elucidated. In this study, we review present evidence regarding the potential applications of oesophageal adenocarcinomas associated microRNAs for prognosis and diagnosis of this lethal disease.
C1 [Kong, Xiangyi; Kong, Yanguo] Chinese Acad Med Sci, Peking Union Med Coll Hosp, Dept Neurosurg, Beijing, Peoples R China.
   [Kong, Xiangyi] Chinese Acad Med Sci, Peking Union Med Coll, Natl Canc Ctr Canc Hosp, Dept Breast Oncol, Beijing, Peoples R China.
   [Gong, Shun] Second Mil Med Univ, Shanghai Changzheng Hosp, PLA Inst Neurosurg, Dept Neurosurg,Shanghai Inst Neurosurg, Shanghai, Peoples R China.
   [Su, Lijuan] Zhejiang Univ, Coll Comp Sci & Technol, Hangzhou, Zhejiang, Peoples R China.
   [Li, Chen] Chinese Univ Hong Kong, Li Ka Shing Inst Hlth Sci, Dept Clin Oncol,Sir YK Pao Ctr Canc, Canc Epigenet Lab,State Key Lab Oncol South China, Shatin, Hong Kong, Peoples R China.
C3 Chinese Academy of Medical Sciences - Peking Union Medical College;
   Peking Union Medical College Hospital; Chinese Academy of Medical
   Sciences - Peking Union Medical College; Peking Union Medical College;
   Cancer Institute & Hospital - CAMS; Naval Medical University; Zhejiang
   University; Chinese University of Hong Kong; State Key Lab Oncology
   South China
RP Kong, YG (corresponding author), Chinese Acad Med Sci, Peking Union Med Coll Hosp, Dept Neurosurg, Beijing, Peoples R China.
EM kong0126@126.com
FU China Scholarship Council of the Ministry of Education, P. R. China;
   Peking Union Medical College [3332016010, 2015-1002-02-09]
FX This study was supported by China Scholarship Council of the Ministry of
   Education, P. R. China. This study was supported by Peking Union Medical
   College Youth Research Funds (2016) (Project No. 3332016010; Grant
   recipient: Xiangyi Kong) and Peking Union Medical College Graduate
   Student Innovation Fund (2015) (Project No. 2015-1002-02-09; Grant
   recipient: Xiangyi Kong). The funders had no role in study design, data
   collection and analysis, decision to publish or preparation of the
   manuscript.
CR Azizmohammadi S, 2017, QJM-INT J MED, V110, P11, DOI 10.1093/qjmed/hcw101
   Bahrami A, 2018, J CELL PHYSIOL, V233, P774, DOI 10.1002/jcp.25813
   Bansal A, 2011, AM J GASTROENTEROL, V106, P1055, DOI 10.1038/ajg.2011.37
   Bobryshev YV, 2015, CURR PHARM DESIGN, V21, P3402, DOI 10.2174/1381612821666150311124418
   Bollschweiler E, 2001, CANCER, V92, P549, DOI 10.1002/1097-0142(20010801)92:3<549::AID-CNCR1354>3.0.CO;2-L
   Boult JKR, 2008, BRIT J CANCER, V98, P1985, DOI 10.1038/sj.bjc.6604398
   Bus P, 2016, J GASTROENTEROL, V51, P560, DOI 10.1007/s00535-015-1133-5
   CAMERON AJ, 1995, GASTROENTEROLOGY, V109, P1541, DOI 10.1016/0016-5085(95)90642-8
   Chen Z, 2010, J EXP CLIN CANC RES, V29, DOI 10.1186/1756-9966-29-151
   Chiam K, 2015, J GASTROINTEST SURG, V19, P1208, DOI 10.1007/s11605-015-2829-9
   Derouet MF, 2014, PLOS ONE, V9, DOI 10.1371/journal.pone.0115589
   Edgren G, 2013, GUT, V62, P1406, DOI 10.1136/gutjnl-2012-302412
   El-Serag HB, 2002, GUT, V50, P368, DOI 10.1136/gut.50.3.368
   Engel LS, 2003, J NATL CANCER I, V95, P1404, DOI 10.1093/jnci/djg047
   Feber A, 2011, ANN THORAC SURG, V91, P1523, DOI 10.1016/j.athoracsur.2011.01.056
   Gao YP, 2016, CELL PHYSIOL BIOCHEM, V38, P427, DOI 10.1159/000438641
   Gebski V, 2007, LANCET ONCOL, V8, P226, DOI 10.1016/S1470-2045(07)70039-6
   He Z, 2010, BRIT J CANCER, V103, P1085, DOI 10.1038/sj.bjc.6605843
   Healy NA, 2012, INT J CANCER, V131, P2215, DOI 10.1002/ijc.27642
   Hezova R, 2015, DIAGN PATHOL, V10, DOI 10.1186/s13000-015-0280-6
   Jemal A, 2011, CA-CANCER J CLIN, V61, P134, DOI [10.3322/caac.20115, 10.3322/caac.20107, 10.3322/caac.21492]
   Kan T, 2009, CURR OPIN PHARMACOL, V9, P727, DOI 10.1016/j.coph.2009.08.009
   Kelsen DP, 1998, NEW ENGL J MED, V339, P1979, DOI 10.1056/NEJM199812313392704
   Lan T, 2017, J EXP CLIN CANC RES, V36, DOI 10.1186/s13046-016-0486-9
   Lena AM, 2008, CELL DEATH DIFFER, V15, P1187, DOI 10.1038/cdd.2008.69
   Lu J, 2017, ONCOGENE, V36, P231, DOI 10.1038/onc.2016.194
   Luthra R, 2008, ONCOGENE, V27, P6667, DOI 10.1038/onc.2008.256
   Mahauad-Fernandez WD, 2017, CELL DEATH DIS, V8, DOI 10.1038/cddis.2017.68
   Mallick R, 2016, DIGEST DIS SCI, V61, P1039, DOI 10.1007/s10620-015-3959-3
   Maru DM, 2009, AM J PATHOL, V174, P1940, DOI 10.2353/ajpath.2009.080718
   Mathé EA, 2009, CLIN CANCER RES, V15, P6192, DOI 10.1158/1078-0432.CCR-09-1467
   Morin PJ, 2012, CANCER BIOMARK, V11, P227, DOI 10.3233/CBM-2012-00283
   Nguyen GH, 2010, CLIN CANCER RES, V16, P5824, DOI 10.1158/1078-0432.CCR-10-1110
   Nouraee N, 2013, PLOS ONE, V8, DOI 10.1371/journal.pone.0073009
   O'Brien KP, 2017, METHODS MOL BIOL, V1509, P123, DOI 10.1007/978-1-4939-6524-3_12
   O'Bryan S, 2017, EUR J CANCER, V72, P1, DOI 10.1016/j.ejca.2016.11.004
   Ogunwobi OO, 2008, MOL CELL ENDOCRINOL, V296, P94, DOI 10.1016/j.mce.2008.08.004
   Papadopoulos GL, 2009, NUCLEIC ACIDS RES, V37, pD155, DOI 10.1093/nar/gkn809
   Pastuszak-Lewandoska D, 2016, MED ONCOL, V33, DOI 10.1007/s12032-016-0815-z
   Popovic R, 2009, BLOOD, V113, P3314, DOI 10.1182/blood-2008-04-154310
   Poy MN, 2009, P NATL ACAD SCI USA, V106, P5813, DOI 10.1073/pnas.0810550106
   Ranganathan Kannan, 2014, J Oral Maxillofac Pathol, V18, P229, DOI 10.4103/0973-029X.140762
   Revilla-Nuin B, 2013, ANN SURG, V257, P886, DOI 10.1097/SLA.0b013e31826ddba6
   Saad R, 2013, PLOS ONE, V8, DOI 10.1371/journal.pone.0064463
   Siegel RL, 2017, CA-CANCER J CLIN, V67, P7, DOI [10.3322/caac.21551, 10.3322/caac.21387, 10.3322/caac.21332, 10.3322/caac.21654, 10.3322/caac.20006, 10.3322/caac.21254, 10.3322/caac.20073, 10.3322/caac.21601]
   Skinner HD, 2014, CANCER-AM CANCER SOC, V120, P3635, DOI 10.1002/cncr.28911
   Smith CM, 2010, WORLD J GASTROENTERO, V16, P531, DOI 10.3748/wjg.v16.i5.531
   Straatman J, 2016, DIS ESOPHAGUS, V29, P760, DOI 10.1111/dote.12405
   Sun TY, 2016, AM J TRANSL RES, V8, P1037
   Torre LA, 2015, CA-CANCER J CLIN, V65, P87, DOI 10.3322/caac.21262
   Wang Y, 2016, ANN SURG, V264, P804, DOI 10.1097/SLA.0000000000001928
   Wang YG, 2010, BLOOD CELL MOL DIS, V44, P191, DOI 10.1016/j.bcmd.2009.12.010
   Yi R, 2008, NATURE, V452, P225, DOI 10.1038/nature06642
   Yu SH, 2015, J CELL BIOCHEM, V116, P268, DOI 10.1002/jcb.24965
   Zhang KQ, 2016, AM J CANCER RES, V6, P2713
   Zhang YF, 2013, MOL BIOL REP, V40, P1711, DOI 10.1007/s11033-012-2222-7
   Zhang Zhiqian, 2011, Genes Cancer, V2, P782, DOI 10.1177/1947601911429743
NR 57
TC 8
Z9 9
U1 1
U2 2
PU WILEY
PI HOBOKEN
PA 111 RIVER ST, HOBOKEN 07030-5774, NJ USA
SN 1582-1838
EI 1582-4934
J9 J CELL MOL MED
JI J. Cell. Mol. Med.
PD JAN
PY 2018
VL 22
IS 1
BP 123
EP 130
DI 10.1111/jcmm.13300
PG 8
WC Cell Biology; Medicine, Research & Experimental
WE Science Citation Index Expanded (SCI-EXPANDED)
SC Cell Biology; Research & Experimental Medicine
GA FR0NQ
UT WOS:000418759200012
PM 28799211
OA Green Published, gold
DA 2024-06-03
ER

PT J
AU Miyakita, Y
   Ohno, M
   Takahashi, M
   Muragaki, Y
   Katai, H
   Narita, Y
AF Miyakita, Yasuji
   Ohno, Makoto
   Takahashi, Masamichi
   Muragaki, Yoshihiro
   Katai, Hitoshi
   Narita, Yoshitaka
TI Immunochemotherapy using rituximab (RTX) and high-dose methotrexate
   (HD-MTX): an evaluation of the addition of RTX to HD-MTX in recurrent
   primary central nervous system lymphoma (PCNSL)
SO JAPANESE JOURNAL OF CLINICAL ONCOLOGY
LA English
DT Article
DE PCNSL; methotrexate; rituximab
ID PRIMARY CNS LYMPHOMA; SALVAGE THERAPY; RADIOTHERAPY; TEMOZOLOMIDE;
   MANAGEMENT; TRIAL; CHEMOTHERAPY; MULTICENTER; TOPOTECAN
AB Background: The purpose of this study is to evaluate the addition of RTX to HD-MTX for recurrent PCNSL. The addition of RTX to HDMTX may not be a promising strategy for recurrent PCNSL.There is increasing evidence that MTX-based chemotherapy is superior to HD-MTX alone. Rituximab (RTX) is effective in a variety of B-cell lymphomas and may enter the brain. The purpose of this study is to evaluate the addition of RTX to HD-MTX in recurrent primary central nervous system lymphoma (PCNSL).
   Method: Patients diagnosed with recurrent PCNSL at our institution between 2004 and 2009 were treated with HD-MTX (3.5-5.5 g/m(2)) every 2 weeks. From 2010, RTX (375 mg/m(2)) was administered every 2 weeks along with HD-MTX.
   Results: Fifteen recurrences in 10 patients were treated with HD-MTX alone (MTX group). Another 15 recurrences in 10 patients were treated with RTX and HD-MTX (RTX group). In 13 (86.6%) of the 15 recurrences in both groups the pre-planned chemotherapy cycles were completed. In the MTX group, 10/15 (66.6%) recurrences achieved a complete response (CR/CRu), 2/15 (13.3%) recurrences achieved a partial response (PR) and 3/15 (20%) recurrences had progressive disease (PD). In the RTX group, the CR/CRu, PR and PD rates were the same as that in the MTX group. The median time to tumor progression (mTTP) was 9.1 months (range, 1.4-120.9 months) in the MTX group and 7.8 months (range, 0.9-52.3 months) in the RTX group. We found no significant difference in mTTP (9.1 vs. 7.8 months, HR 1.02, 95% CI 0.48-2.18, P = 0.94) between the two groups. All treatment-related toxicities were manageable without any severe events.
   Conclusion: The addition of RTX to HD-MTX may not be a promising strategy for recurrent PCNSL. A future study with a larger sample size, longer follow-up, or different RTX dosing/schedule is warranted.
C1 [Miyakita, Yasuji; Ohno, Makoto; Takahashi, Masamichi; Narita, Yoshitaka] Natl Canc Ctr, Dept Neurosurg & Neurooncol, Tokyo, Japan.
   [Miyakita, Yasuji; Katai, Hitoshi] Juntendo Univ, Grad Sch Med, Course Adv Clin Res Canc, Tokyo, Japan.
   [Muragaki, Yoshihiro] Tokyo Womens Med Univ, Dept Neurosurg, Tokyo, Japan.
C3 National Cancer Center - Japan; Juntendo University; Tokyo Women's
   Medical University
RP Narita, Y (corresponding author), Natl Canc Ctr, Dept Neurosurg & Neurooncol, Chuo Ku, 5-1-1 Tsukiji, Tokyo 1040045, Japan.
EM yonarita@ncc.go.jp
RI Takahashi, Masamichi/GRJ-2866-2022; MURAGAKI, YOSHIHIRO/AAZ-9863-2021
OI Takahashi, Masamichi/0000-0001-8792-1993
FU  [15K10350]
FX This study was supported by a Grant-in-Aid for Scientific Research (No.
   15K10350).
CR Abrey LE, 2005, J CLIN ONCOL, V23, P5034, DOI 10.1200/JCO.2005.13.524
   Batchelor TT, 2011, NEUROLOGY, V76, P929, DOI 10.1212/WNL.0b013e31820f2d94
   Birnbaum T, 2012, J NEURO-ONCOL, V109, P285, DOI 10.1007/s11060-012-0891-7
   Chamberlain MC, 2014, J NEURO-ONCOL, V118, P155, DOI 10.1007/s11060-014-1411-8
   Chamberlain MC, 2010, NEURO-ONCOLOGY, V12, P736, DOI 10.1093/neuonc/noq011
   Ferreri AJM, 2000, ANN ONCOL, V11, P927, DOI 10.1023/A:1008376412784
   Ferreri AJM, 2002, NEUROLOGY, V58, P1513, DOI 10.1212/WNL.58.10.1513
   Ferreri AJM, 2016, LANCET HAEMATOL, V3, pE217, DOI 10.1016/S2352-3026(16)00036-3
   Fischer L, 2006, ANN ONCOL, V17, P1141, DOI 10.1093/annonc/mdl070
   Fritsch K, 2011, ANN ONCOL, V22, P2080, DOI 10.1093/annonc/mdq712
   GABBAI AA, 1989, J NEUROSURG, V70, P190, DOI 10.3171/jns.1989.70.2.0190
   GLASS J, 1994, J NEUROSURG, V81, P188, DOI 10.3171/jns.1994.81.2.0188
   Gregory G, 2013, NEURO-ONCOLOGY, V15, P1068, DOI 10.1093/neuonc/not032
   Holdhoff M, 2014, NEUROLOGY, V83, P235, DOI 10.1212/WNL.0000000000000593
   Kansara R, 2015, AM J HEMATOL, V90, P1149, DOI 10.1002/ajh.24204
   Laperriere NJ, 1997, RADIOTHER ONCOL, V43, P247, DOI 10.1016/S0167-8140(97)00074-1
   Ly KI, 2016, ONCOL LETT, V11, P3471, DOI 10.3892/ol.2016.4393
   Makino K, 2012, J NEURO-ONCOL, V106, P155, DOI 10.1007/s11060-011-0652-z
   Mappa S, 2013, HEMATOL ONCOL, V31, P143, DOI 10.1002/hon.2037
   Mead GM, 2000, CANCER, V89, P1359, DOI 10.1002/1097-0142(20000915)89:6<1359::AID-CNCR21>3.0.CO;2-9
   Nayak L, 2013, LEUKEMIA LYMPHOMA, V54, P58, DOI 10.3109/10428194.2012.698736
   Pentsova E, 2014, J NEURO-ONCOL, V117, P161, DOI 10.1007/s11060-014-1370-0
   Plotkin SR, 2004, CLIN CANCER RES, V10, P5643, DOI 10.1158/1078-0432.CCR-04-0159
   Raizer JJ, 2012, CANCER-AM CANCER SOC, V118, P3743, DOI 10.1002/cncr.26709
   Reni M, 2007, BRIT J CANCER, V96, P864, DOI 10.1038/sj.bjc.6603660
   Reni M, 1999, BRIT J CANCER, V79, P530, DOI 10.1038/sj.bjc.6690083
   Reni M, 2001, ANN HEMATOL, V80, pB113
   Shah GD, 2007, J CLIN ONCOL, V25, P4730, DOI 10.1200/JCO.2007.12.5062
   Shibamoto Y, 2014, CLIN ONCOL-UK, V26, P653, DOI 10.1016/j.clon.2014.06.011
   Voloschin AD, 2008, J NEURO-ONCOL, V86, P211, DOI 10.1007/s11060-007-9464-6
NR 30
TC 8
Z9 8
U1 0
U2 3
PU OXFORD UNIV PRESS
PI OXFORD
PA GREAT CLARENDON ST, OXFORD OX2 6DP, ENGLAND
SN 0368-2811
EI 1465-3621
J9 JPN J CLIN ONCOL
JI Jpn. J. Clin. Oncol.
PD OCT
PY 2017
VL 47
IS 10
BP 919
EP 924
DI 10.1093/jjco/hyx095
PG 6
WC Oncology
WE Science Citation Index Expanded (SCI-EXPANDED)
SC Oncology
GA FI9TQ
UT WOS:000412352600003
PM 28981729
OA Bronze
DA 2024-06-03
ER

PT J
AU Yang, XL
   Liu, YB
AF Yang, Xue-Liang
   Liu, Yuan-Bo
TI Advances in Pathobiology of Primary Central Nervous System Lymphoma
SO CHINESE MEDICAL JOURNAL
LA English
DT Review
DE Biology; Biomarkers; Histopathology; Pathogenesis; Primary Central
   Nervous System Lymphoma
ID B-CELL LYMPHOMA; PRIMARY CNS LYMPHOMA; ABERRANT SOMATIC HYPERMUTATION;
   MYC PROTEIN EXPRESSION; GENE-EXPRESSION; POOR-PROGNOSIS; PREDICTS
   SURVIVAL; CLASS SWITCH; BCL-6; LENALIDOMIDE
AB Objective: Primary central nervous system lymphoma (PCNSL) is a specific type of non-Hodgkin lymphoma with poor prognosis. The rare incidence of this disease and difficulty to obtain sufficient tissue material impede deep research into PCNSL. However, application of modern molecular techniques makes it possible to find biological characteristics exclusive to PCNSL. Therefore, we systematically reviewed the latest research progress on biological characteristics and pathogenesis of PCNSL.
   Data Sources: The data analyzed in this review were from the articles listed in PubMed database.
   Study Selection: Articles focusing on the biology of PCNSL at the cytogenetic or molecular level were reviewed, including clinical, basic research, and review articles.
   Results: With respect to histopathology, perivascular growth pattern and reactive perivascular T-cell infiltration are regarded as typical histopathological manifestations of tumor cells in PCNSL. Moreover, tumor cells of PCNSL predominantly express an activated B-cell-like phenotype, including CD10 BCL-6(+) MUM1(+), CD10 BCL-6 MUM1(+), and CD10 BCL-6 MUM1. On the molecular level, some molecular and genetic alterations may contribute to malignant transformation, including mutations of proto-oncogenes and tumor suppressor genes, gains and losses of genetic material, as well as aberrant activation of some important signaling pathways, such as nuclear factor-kappa B and JAK/STAT pathway.
   Conclusions: The integrated molecular mechanisms involved in pathogenesis of PCNSL are not well understood. The important biomarkers indicating prognosis are not identified. Multicenter studies should be carried out to elucidate pathogenesis of PCNSL to find novel and effective therapeutic strategies.
C1 [Yang, Xue-Liang; Liu, Yuan-Bo] Capital Med Univ, Beijing Tiantan Hosp, Dept Hematol, 2F South Ward Bldg,6 Tiantan Xili, Beijing 100050, Peoples R China.
C3 Capital Medical University
RP Liu, YB (corresponding author), Capital Med Univ, Beijing Tiantan Hosp, Dept Hematol, 2F South Ward Bldg,6 Tiantan Xili, Beijing 100050, Peoples R China.
EM yuanbol@ccmu.edu.cn
OI Liu, Yuanbo/0000-0003-1703-6774
FU Beijing Natural Science Foundation of China [7172071]; National Natural
   Science Foundation of China [81272842]
FX This work was supported by the grant of the Beijing Natural Science
   Foundation of China (No. 7172071) and National Natural Science
   Foundation of China (No. 81272842).
CR Alizadeh AA, 2000, NATURE, V403, P503, DOI 10.1038/35000501
   Bailey P, 1929, ARCH SURG-CHICAGO, V18, P1359, DOI 10.1001/archsurg.1929.01140130449031
   Balint MT, 2016, INT J MOL SCI, V17, DOI 10.3390/ijms17050683
   Batchelor T, 2006, J CLIN ONCOL, V24, P1281, DOI 10.1200/JCO.2005.04.8819
   Braaten KM, 2003, CLIN CANCER RES, V9, P1063
   Braggio E, 2015, CLIN CANCER RES, V21, P3986, DOI 10.1158/1078-0432.CCR-14-2116
   Brunn A, 2013, ACTA NEUROPATHOL, V126, P603, DOI 10.1007/s00401-013-1169-7
   Bruno A, 2014, ONCOTARGET, V5, P5065, DOI 10.18632/oncotarget.2080
   Camilleri-Broët S, 2006, BLOOD, V107, P190, DOI 10.1182/blood-2005-03-1024
   Campo E, 2011, BLOOD, V117, P5019, DOI 10.1182/blood-2011-01-293050
   Chang C, 2015, HISTOPATHOLOGY, V67, P625, DOI 10.1111/his.12706
   Deckert M, 2011, LEUKEMIA, V25, P1797, DOI 10.1038/leu.2011.169
   Deckert M, 2014, ACTA NEUROPATHOL, V127, P175, DOI 10.1007/s00401-013-1202-x
   Fischer L, 2011, NEURO-ONCOLOGY, V13, P1090, DOI 10.1093/neuonc/nor107
   Fukumura K, 2016, ACTA NEUROPATHOL, V131, P865, DOI 10.1007/s00401-016-1536-2
   Gill KZ, 2014, PLOS ONE, V9, DOI 10.1371/journal.pone.0114398
   Hans CP, 2004, BLOOD, V103, P275, DOI 10.1182/blood-2003-05-1545
   He MX, 2013, NEURO-ONCOLOGY, V15, P727, DOI 10.1093/neuonc/not012
   HENRY JM, 1974, CANCER, V34, P1293, DOI 10.1002/1097-0142(197410)34:4<1293::AID-CNCR2820340441>3.0.CO;2-P
   Horn H, 2013, BLOOD, V121, P2253, DOI 10.1182/blood-2012-06-435842
   Izquierdo C, 2016, NEURO-ONCOLOGY, V18, P707, DOI 10.1093/neuonc/nov197
   Kawaguchi A, 2012, CLIN CANCER RES, V18, P5672, DOI 10.1158/1078-0432.CCR-12-0596
   Kawamoto K, 2016, CANCER SCI, V107, P853, DOI 10.1111/cas.12942
   Kreher S, 2015, NEURO-ONCOLOGY, V17, P1016, DOI 10.1093/neuonc/nov046
   Kurzwelly D, 2008, J NEURO-ONCOL, V90, P53, DOI 10.1007/s11060-008-9630-5
   Levy O, 2008, CANCER, V112, P151, DOI 10.1002/cncr.23149
   Lim DH, 2015, ANTICANCER RES, V35, P3333
   Liu J, 2017, ONCOL REP, V37, P887, DOI 10.3892/or.2016.5308
   Lopez-Girona A, 2011, BRIT J HAEMATOL, V154, P325, DOI 10.1111/j.1365-2141.2011.08689.x
   Lossos C, 2014, BRIT J HAEMATOL, V165, P640, DOI 10.1111/bjh.12801
   Montesinos-Rongen M, 2008, LEUKEMIA, V22, P400, DOI 10.1038/sj.leu.2405019
   Montesinos-Rongen M, 2005, AM J PATHOL, V166, P1773, DOI 10.1016/S0002-9440(10)62487-X
   Montesinos-Rongen M, 2004, BLOOD, V103, P1869, DOI 10.1182/blood-2003-05-1465
   Montesinos-Rongen M, 2014, J NEUROPATH EXP NEUR, V73, P1116, DOI 10.1097/NEN.0000000000000133
   Niu HF, 2002, HEMATOL ONCOL, V20, P155, DOI 10.1002/hon.689
   Pedersen MO, 2012, EUR J HAEMATOL, V89, P63, DOI 10.1111/j.1600-0609.2012.01787.x
   Perry AM, 2014, BRIT J HAEMATOL, V165, P382, DOI 10.1111/bjh.12763
   Ponzoni M, 2007, BRIT J HAEMATOL, V138, P316, DOI 10.1111/j.1365-2141.2007.06661.x
   Raoux D, 2010, NEUROPATHOLOGY, V30, P232, DOI 10.1111/j.1440-1789.2009.01074.x
   Rosenwald A, 2002, NEW ENGL J MED, V346, P1937, DOI 10.1056/NEJMoa012914
   Rubenstein JL, 2013, J CLIN ONCOL, V31, P3061, DOI 10.1200/JCO.2012.46.9957
   Rubenstein JL, 2013, BLOOD, V121, P4740, DOI 10.1182/blood-2013-01-476333
   Rubenstein JL, 2011, J CLIN ONCOL, V29, pE595, DOI 10.1200/JCO.2011.34.7252
   Rubenstein JL, 2006, BLOOD, V107, P3716, DOI 10.1182/blood-2005-03-0897
   Sasayama T, 2012, NEURO-ONCOLOGY, V14, P368, DOI 10.1093/neuonc/nor203
   Schwindt H, 2009, LEUKEMIA, V23, P1875, DOI 10.1038/leu.2009.120
   Schwindt H, 2006, J NEUROPATH EXP NEUR, V65, P776, DOI 10.1097/01.jnen.0000229988.48042.ae
   Shiels MS, 2016, BRIT J HAEMATOL, V174, P417, DOI 10.1111/bjh.14073
   Son SM, 2017, MODERN PATHOL, V30, P4, DOI 10.1038/modpathol.2016.56
   Tapia G, 2015, APMIS, V123, P596, DOI 10.1111/apm.12390
   Thompsett AR, 1999, BLOOD, V94, P1738, DOI 10.1182/blood.V94.5.1738.417k10_1738_1746
   Vainchenker W, 2013, ONCOGENE, V32, P2601, DOI 10.1038/onc.2012.347
   Vardiman JW, 2010, CHEM-BIOL INTERACT, V184, P16, DOI 10.1016/j.cbi.2009.10.009
   Villano JL, 2011, BRIT J CANCER, V105, P1414, DOI 10.1038/bjc.2011.357
   Winter JN, 2006, BLOOD, V107, P4207, DOI 10.1182/blood-2005-10-4222
   Yamada S, 2015, LEUKEMIA LYMPHOMA, V56, P2141, DOI 10.3109/10428194.2014.979413
   Yang YB, 2012, CANCER CELL, V21, P723, DOI 10.1016/j.ccr.2012.05.024
   Zhao Q, 2017, CHINESE MED J-PEKING, V130, P374, DOI 10.4103/0366-6999.198930
   Zhou M, 2014, TUMOR BIOL, V35, P6757, DOI 10.1007/s13277-014-1907-z
   Zhu YX, 2011, BLOOD, V118, P4771, DOI 10.1182/blood-2011-05-356063
NR 60
TC 8
Z9 10
U1 0
U2 5
PU MEDKNOW PUBLICATIONS & MEDIA PVT LTD
PI MUMBAI
PA B-9, KANARA BUSINESS CENTRE, OFF LINK RD, GHAKTOPAR-E, MUMBAI, 400075,
   INDIA
SN 0366-6999
J9 CHINESE MED J-PEKING
JI Chin. Med. J.
PD AUG 20
PY 2017
VL 130
IS 16
BP 1973
EP 1979
DI 10.4103/0366-6999.211879
PG 7
WC Medicine, General & Internal
WE Science Citation Index Expanded (SCI-EXPANDED)
SC General & Internal Medicine
GA FC9BL
UT WOS:000407135700014
PM 28776551
OA gold, Green Published
DA 2024-06-03
ER

PT J
AU Sreelekshmi, RV
   Brahmakumar, M
   Sudha, JD
   Menon, ARR
AF Sreelekshmi, R., V
   Brahmakumar, M.
   Sudha, J. D.
   Menon, Ravindranatha A. R.
TI Studies on natural rubber containing kaolin modified with
   hexamethylenediamine derivative of phosphorylated cashew nut shell
   liquid prepolymer
SO APPLIED CLAY SCIENCE
LA English
DT Article
DE Natural rubber; Kaolin; Hexamethylenediamine; Phosphorylated cashew nut
   shell liquid; Organomodifier
ID NANOCOMPOSITES; MONTMORILLONITE; BLENDS; FILLER; SILICA
AB Kaolin was modified with a solution of phosphorylated cashew nut shell liquid prepolymer (PCNSL) containing hexamethylenediamine (HMDA). The organomodified kaolin was characterized using X-ray diffraction (XRD), scanning electron microscopy (SEM), thermogravimetric analysis (TGA) and infrared spectroscopy (FTIR). Processability characteristics and physico-mechanical properties of natural rubber (NR) compositions of conventional vulcanization (CV), semi efficient vulcanization (SEV) and efficient vulcanization (EV) systems containing 6 phr (parts per hundred rubber) of the HMDA-PCNSL.modified kaolin and unmodified kaolin have been studied. Compositions containing the organomodified kaolin showed improved cure characteristics and vulcanizate properties such as hardness, tensile strength, tear strength, abrasion resistance and thermal stability along with lower heat build-up and compression set which could be advantageous for applications such as tire treads. (C) 2017 Elsevier B.V. All rights reserved.
C1 [Sreelekshmi, R., V; Brahmakumar, M.; Menon, Ravindranatha A. R.] CSIR, Natl Inst Interdisciplinary Sci & Technol, Mat Sci & Technol Div, Thiruvananthapuram 695019, Kerala, India.
   [Sudha, J. D.] CSIR, Natl Inst Interdisciplinary Sci & Technol, Chem Sci & Technol Div, Thiruvananthapuram 695019, Kerala, India.
C3 Council of Scientific & Industrial Research (CSIR) - India; CSIR -
   National Institute Interdisciplinary Science & Technology (NIIST);
   Council of Scientific & Industrial Research (CSIR) - India; CSIR -
   National Institute Interdisciplinary Science & Technology (NIIST)
RP Menon, ARR (corresponding author), CSIR, Natl Inst Interdisciplinary Sci & Technol, Mat Sci & Technol Div, Thiruvananthapuram 695019, Kerala, India.
EM drarrmenon@gmail.com
FU Council of Scientific and Industrial Research (CSIR); Council of
   Scientific and Industrial Research (CSIR) [CSC-0135]
FX Our sincere thanks are due to Dr.A. Ajayaghosh, Director, NIIST-CSIR,
   Thiruvananthapuram for providing the necessary facilities for carrying
   out this work. We would like to thank Dr. E. BhojeGowd, Mrs. Saumya
   Valsalam, Mr. Prithviraj, and Ms. Remya of NIIST for a part of the
   testing and characterization. Thanks are also due to Ms. Haritha R.A.,
   Ms. Raji V.V. and Ms. Anitha A.M. for assistance and co-operation. We
   acknowledge the services of Rubber Research Institute of India (RRII),
   Kottayam and Sree Chithra Tirunal Institute of Medical Science &
   Technology (SCTIMST), Thiruvananthapuram for a part of the
   characterization. One of the authors (Sreelekshmi R.V.) would like to
   thank the Council of Scientific and Industrial Research (CSIR) for
   providing research fellowship. The financial assistance provided by
   Council of Scientific and Industrial Research (CSIR) under CSIR Network
   programme (Project No. CSC-0135) is also gratefully acknowledged.
CR [Anonymous], 2001, US GEOL SURV OPEN FI
   [Anonymous], RUBBER CLAY NANOCOMP
   [Anonymous], AFR J PURE APPL CHEM
   Arroyo M, 2003, POLYMER, V44, P2447, DOI 10.1016/S0032-3861(03)00090-9
   Bhowmick AK, 2011, ADV POLYM SCI, V239, P1, DOI 10.1007/12_2010_95
   Chakraborty S, 2009, POLYM ENG SCI, V49, P1279, DOI 10.1002/pen.21367
   Chang JH, 2002, J POLYM SCI POL PHYS, V40, P670, DOI 10.1002/polb.10124
   Coran A.Y., 1978, Vulcanization, Science & Technology of Rubber, P291, DOI [10.1016/B978-0-12-234360-5.50012-2, DOI 10.1016/B978-0-12-234360-5.50012-2]
   DELUCA S, 1985, AM MINERAL, V70, P149
   Ihueze CC, 2014, IOSR J MECH CIVIL EN, V11, P70
   Jurkowska B, 2007, J APPL POLYM SCI, V106, P360, DOI 10.1002/app.26657
   Kim JT, 2003, POLYM INT, V52, P1058, DOI 10.1002/pi.1110
   Kodama H., 1962, APPL CLAY SCI, V1, P113
   Li PY, 2008, J APPL POLYM SCI, V109, P3831, DOI 10.1002/app.28480
   Liu QF, 2008, APPL CLAY SCI, V42, P232, DOI 10.1016/j.clay.2007.12.005
   López-Manchado MA, 2003, POLYM INT, V52, P1070, DOI 10.1002/pi.1161
   Lugwisha E.H. J., 2011, Tanz. J. Sci, V37, P167
   Menon ARR, 2005, POLYM INT, V54, P629, DOI 10.1002/pi.1720
   MENON ARR, 1994, J APPL POLYM SCI, V51, P2157, DOI 10.1002/app.1994.070511307
   NAIR P., 2012, INT J SCI ENG RES, V3, P1
   Ogbebor OJ, 2015, CHEM IND CHEM ENG Q, V21, P477, DOI 10.2298/CICEQ140221003O
   Ogbebor OJ, 2015, ADV MATER, V4, P75
   Peter R, 2015, APPL CLAY SCI, V105, P186, DOI 10.1016/j.clay.2014.12.011
   Pillai C.K.S., 1988, Indian Patent, Patent No. 176069
   Raji VV, 2015, POLYM INT, V64, P1585, DOI 10.1002/pi.4956
   Shan CP, 2011, J APPL POLYM SCI, V119, P1185, DOI 10.1002/app.32773
   Southern E., 1979, ELASTOMERS CRITERIA, P273
   Sreelekshmi R.V., 2016, POLYM B
   Sukumar R, 2008, J APPL POLYM SCI, V107, P3476, DOI 10.1002/app.27469
   Sun YH, 2008, J APPL POLYM SCI, V107, P2786, DOI 10.1002/app.26539
   Vijay VR, 2016, POLYMER, V89, P135, DOI 10.1016/j.polymer.2016.02.037
   Yahaya LE, 2009, APPL CLAY SCI, V46, P283, DOI 10.1016/j.clay.2009.08.018
NR 32
TC 8
Z9 9
U1 0
U2 27
PU ELSEVIER SCIENCE BV
PI AMSTERDAM
PA PO BOX 211, 1000 AE AMSTERDAM, NETHERLANDS
SN 0169-1317
EI 1872-9053
J9 APPL CLAY SCI
JI Appl. Clay Sci.
PD JUN
PY 2017
VL 141
BP 171
EP 179
DI 10.1016/j.clay.2017.02.034
PG 9
WC Chemistry, Physical; Materials Science, Multidisciplinary; Mineralogy
WE Science Citation Index Expanded (SCI-EXPANDED)
SC Chemistry; Materials Science; Mineralogy
GA ES8ZT
UT WOS:000399846400020
DA 2024-06-03
ER

PT J
AU Cho, H
   Chang, JH
   Kim, YR
   Kim, SJ
   Chung, H
   Park, H
   Lee, JY
   Jang, JE
   Kim, Y
   Kim, SH
   Yang, WI
   Suh, CO
   Cheong, JW
   Min, YH
   Kim, JS
AF Cho, Hyunsoo
   Chang, Jong Hee
   Kim, Yu Ri
   Kim, Soo-Jeong
   Chung, Haerim
   Park, Hyunsung
   Lee, Jung Yeon
   Jang, Ji Eun
   Kim, Yundeok
   Kim, Se Hoon
   Yang, Woo Ick
   Suh, Chang-Ok
   Cheong, June-Won
   Min, Yoo Hong
   Kim, Jin Seok
TI The role of upfront autologous stem cell transplantation in high-risk
   younger patients with primary central nervous system lymphoma
SO BRITISH JOURNAL OF HAEMATOLOGY
LA English
DT Article
DE primary central nervous system lymphoma; chemotherapy; autologous stem
   cell transplantation; overall survival; progression-free survival
ID PRIMARY CNS LYMPHOMA; HIGH-DOSE CHEMOTHERAPY; WHOLE-BRAIN RADIOTHERAPY;
   NON-HODGKINS-LYMPHOMA; BONE-MARROW-TRANSPLANTATION; SINGLE-CENTER
   EXPERIENCE; SALVAGE CHEMOTHERAPY; 1ST-LINE TREATMENT; PHASE-II; THERAPY
AB Upfront autologous stem cell transplantation (ASCT) has shown favourable outcome in patients with primary central nervous system lymphoma (PCNSL), but the role of risk-adapted upfront ASCT consolidation has not been evaluated in PCNSL. As PCNSL patients with the International Extranodal Lymphoma Study Group (IELSG) prognostic score 2 or those who did not achieve complete response after two courses of induction chemotherapy (non-CR1) have shown inferior outcomes, we retrospectively analysed the role of upfront ASCT in 66 high-risk (IELSG 2 and/or non-CR1) younger (age <65years) immunocompetent PCNSL patients who achieved at least partial response after initial high-dose methotrexate-based chemotherapy. Nineteen patients who received upfront ASCT exhibited significantly better overall survival (OS, P=0021) and progression-free survival (PFS, P=0005) compared to 47 patients who did not. In univariate and multivariate analyses, upfront ASCT was associated with better OS (P=0037 and P=0025, respectively) and PFS (P=0009 and P=0007, respectively). In a propensity score-matched cohort (n=36), patients who received upfront ASCT also showed better outcome (P=0037 for OS, P=0001 for PFS). Our results suggest that upfront ASCT consolidation might be especially beneficial for high-risk PCNSL patients.
C1 [Cho, Hyunsoo; Kim, Soo-Jeong; Chung, Haerim; Park, Hyunsung; Lee, Jung Yeon; Jang, Ji Eun; Kim, Yundeok; Cheong, June-Won; Min, Yoo Hong; Kim, Jin Seok] Yonsei Univ, Severance Hosp, Div Haematol, Dept Internal Med,Coll Med, 50-1 Yonsei Ro, Seoul 03722, South Korea.
   [Chang, Jong Hee] Yonsei Univ, Severance Hosp, Dept Neurosurg, Coll Med, Seoul, South Korea.
   [Kim, Yu Ri] Yonsei Univ, Gangnam Severance Hosp, Dept Internal Med, Coll Med, Seoul, South Korea.
   [Kim, Se Hoon; Yang, Woo Ick] Yonsei Univ, Severance Hosp, Dept Pathol, Coll Med, Seoul, South Korea.
   [Suh, Chang-Ok] Yonsei Univ, Severance Hosp, Dept Radiat Oncol, Coll Med, Seoul, South Korea.
C3 Yonsei University; Yonsei University Health System; Yonsei University;
   Yonsei University Health System; Yonsei University; Yonsei University
   Health System; Yonsei University; Yonsei University Health System;
   Yonsei University; Yonsei University Health System
RP Kim, JS (corresponding author), Yonsei Univ, Severance Hosp, Div Haematol, Dept Internal Med,Coll Med, 50-1 Yonsei Ro, Seoul 03722, South Korea.
EM hemakim@yuhs.ac
RI Kim, Hyoungil/M-7288-2019; Kim, Ji-Soo/D-8744-2012; Cho,
   Hyunsoo/JLR-6939-2023; Kim, Tae HWan/ABC-5406-2021; Kim,
   Soo-Jeong/F-1024-2017
OI Kim, Hyoungil/0000-0002-6134-4523; Kim, Ji-Soo/0000-0002-1508-2024; Kim,
   Tae HWan/0000-0002-5585-6522; Chang, Jong Hee/0000-0003-1509-9800; Jang,
   Ji Eun/0000-0001-8832-1412; KIM, JIN SEOK/0000-0001-8986-8436; Kim,
   Soo-Jeong/0000-0001-8859-3573; Kim, YUNDEOK/0000-0002-5336-7936; Cho,
   Hyunsoo/0000-0003-2651-6403; Kim, Se Hoon/0000-0001-7516-7372; CHEONG,
   JUNE-WON/0000-0002-1744-0921; min, yoo hong/0000-0001-8542-9583; Chung,
   Haerim/0000-0002-7926-9285
CR Abrey LE, 2006, J CLIN ONCOL, V24, P5711, DOI 10.1200/JCO.2006.08.2941
   Abrey LE, 2005, J CLIN ONCOL, V23, P5034, DOI 10.1200/JCO.2005.13.524
   Alimohamed N, 2012, LEUKEMIA LYMPHOMA, V53, P862, DOI 10.3109/10428194.2011.633250
   Arellano-Rodrigo E, 2003, EUR J HAEMATOL, V70, P219, DOI 10.1034/j.1600-0609.2003.00045.x
   Batchelor T, 2006, J CLIN ONCOL, V24, P1281, DOI 10.1200/JCO.2005.04.8819
   Bessell EM, 2002, J CLIN ONCOL, V20, P231, DOI 10.1200/JCO.20.1.231
   Choi MK, 2013, INT J HEMATOL, V98, P346, DOI 10.1007/s12185-013-1403-z
   Colombat P, 2006, BONE MARROW TRANSPL, V38, P417, DOI 10.1038/sj.bmt.1705452
   DeAngelis LM, 2002, J CLIN ONCOL, V20, P4643, DOI 10.1200/JCO.2002.11.013
   Deckert M, 2011, LEUKEMIA, V25, P1797, DOI 10.1038/leu.2011.169
   Enting RH, 2004, NEUROLOGY, V63, P901, DOI 10.1212/01.WNL.0000137050.43114.42
   Ferreri AJM, 2003, J CLIN ONCOL, V21, P266, DOI 10.1200/JCO.2003.09.139
   Illerhaus G, 2007, HAEMATOLOGICA, V93, P147, DOI 10.3324/haematol.11771
   Illerhaus G, 2006, J CLIN ONCOL, V24, P3865, DOI 10.1200/JCO.2006.06.2117
   Khalfallah S, 1996, BONE MARROW TRANSPL, V18, P1021
   Korfel A, 2015, NEUROLOGY, V84, P1242, DOI 10.1212/WNL.0000000000001395
   Madle M, 2015, ANN HEMATOL, V94, P1853, DOI 10.1007/s00277-015-2470-4
   Morris PG, 2013, J CLIN ONCOL, V31, P3971, DOI 10.1200/JCO.2013.50.4910
   NELSON DF, 1992, INT J RADIAT ONCOL, V23, P9, DOI 10.1016/0360-3016(92)90538-S
   Omuro A, 2015, BLOOD, V125, P1403, DOI 10.1182/blood-2014-10-604561
   Pels H, 2010, NEURO-ONCOLOGY, V12, P720, DOI 10.1093/neuonc/noq010
   PHILIP T, 1995, NEW ENGL J MED, V333, P1540, DOI 10.1056/NEJM199512073332305
   Reni M, 2004, EUR J CANCER, V40, P1682, DOI 10.1016/j.ejca.2004.03.008
   Schorb E, 2013, HAEMATOLOGICA, V98, P765, DOI 10.3324/haematol.2012.076075
   Schütt P, 2007, EUR J HAEMATOL, V78, P93, DOI 10.1111/j.1600-0609.2006.00796.x
   Shah GD, 2007, J CLIN ONCOL, V25, P4730, DOI 10.1200/JCO.2007.12.5062
   Soussain C, 2008, J CLIN ONCOL, V26, P2512, DOI 10.1200/JCO.2007.13.5533
   Stiff PJ, 2013, NEW ENGL J MED, V369, P1681, DOI 10.1056/NEJMoa1301077
   Welch MR, 2015, LEUKEMIA LYMPHOMA, V56, P361, DOI 10.3109/10428194.2014.916800
NR 29
TC 8
Z9 9
U1 0
U2 5
PU WILEY-BLACKWELL
PI HOBOKEN
PA 111 RIVER ST, HOBOKEN 07030-5774, NJ USA
SN 0007-1048
EI 1365-2141
J9 BRIT J HAEMATOL
JI Br. J. Haematol.
PD AUG
PY 2016
VL 174
IS 3
BP 444
EP 453
DI 10.1111/bjh.14069
PG 10
WC Hematology
WE Science Citation Index Expanded (SCI-EXPANDED)
SC Hematology
GA DS4CO
UT WOS:000380729200011
PM 27018207
OA Bronze
DA 2024-06-03
ER

PT J
AU Yamaguchi, S
   Hirata, K
   Kaneko, S
   Kobayashi, H
   Shiga, T
   Kobayashi, K
   Onimaru, R
   Shirato, H
   Tamaki, N
   Terasaka, S
   Houkin, K
AF Yamaguchi, Shigeru
   Hirata, Kenji
   Kaneko, Sadahiro
   Kobayashi, Hiroyuki
   Shiga, Tohru
   Kobayashi, Kentaro
   Onimaru, Rikiya
   Shirato, Hiroki
   Tamaki, Nagara
   Terasaka, Shunsuke
   Houkin, Kiyohiro
TI Combined use of 18 F-FDG PET and corticosteroid for diagnosis of
   deep-seated primary central nervous system lymphoma without
   histopathological confirmation
SO ACTA NEUROCHIRURGICA
LA English
DT Article
DE Braintumor; Corticosteroid; 18F-FDG; Position emission tomography;
   Primary central nervous system lymphoma
ID POSITRON-EMISSION-TOMOGRAPHY; STEREOTACTIC BIOPSY
AB Although histological diagnosis is indispensable in treating primary central nervous system lymphoma (PCNSL), we sometimes face an intractable situation in which tissue can be obtained only from a deep-seated brain lesion. In place of a histological diagnosis, the diagnostic adequacy of the combined use of 18 F-FDG PET and corticosteroid administration for PCNSL located in a deep-seated brain structure is reported.
   Patients with a deep-seated tumor were treated as having PCNSL without histological confirmation, based on the following criteria: (1) there was no evidence of systemic malignancy; (2) the tumor showed an extremely high FDG uptake relative to normal gray matter on pretreatment 18 F-FDG PET; (3) the tumor decreased in size 1 week after diagnostic therapy by corticosteroid administration on contrast-enhanced T1-weighted magnetic resonance imaging (MRI). FDG uptake of the lesion was evaluated by the maximum of standardized uptake values (SUVmax) and tumor-to-normal ratio of the SUV (T/N ratio). The extent of the tumor reduction was calculated by volumetric analysis for the treatment response to corticosteroid administration.
   Ten patients (4 males and 6 females) matched these criteria. On pretreatment 18 F-FDG PET, mean SUVmax in the tumor was 24.8 (8.75-60.75), and mean T/N ratio was 3.24 (2.17-5.12). The extent of tumor volume reduction was shown to be 21 to 68 % 1 week after diagnostic therapy by corticosteroids. Mean total dose and duration of corticosteroids were 719 mg as prednisolone and 6.5 days, respectively. Nine patients achieved complete response and one patient achieved partial response on MRI after standard treatment for PCNSL with high-dose methotrexate and/or whole-brain irradiation.
   Although the value of biopsy is universal, combining 18 F-FDG PET and corticosteroid administration is an important alternative method that may lead to the diagnosis of deep-seated PCNSLs in cases with intractable histopathological confirmations.
C1 [Yamaguchi, Shigeru; Kaneko, Sadahiro; Kobayashi, Hiroyuki; Terasaka, Shunsuke; Houkin, Kiyohiro] Hokkaido Univ, Dept Neurosurg, Grad Sch Med, Kita Ku, Sapporo, Hokkaido 0608638, Japan.
   [Hirata, Kenji; Shiga, Tohru; Kobayashi, Kentaro; Onimaru, Rikiya; Shirato, Hiroki; Tamaki, Nagara] Hokkaido Univ, Dept Neurosurg, Grad Sch Med, Sapporo, Hokkaido 0608638, Japan.
C3 Hokkaido University; Hokkaido University
RP Terasaka, S (corresponding author), Hokkaido Univ, Dept Neurosurg, Grad Sch Med, Kita Ku, 5 West 7, Sapporo, Hokkaido 0608638, Japan.
EM terasas@med.hokudai.ac.jp
RI Onimaru, Rikiya/C-9805-2012; Yamaguchi, Shigeru/G-5419-2012
OI Onimaru, Rikiya/0000-0002-4768-2358; CHEN, FANG-HSIN/0000-0002-1671-4863
CR ANDERSEN C, 1993, ACTA NEUROCHIR, V122, P218, DOI 10.1007/BF01405532
   Baraniskin A, 2012, BRIT J HAEMATOL, V156, P421, DOI 10.1111/j.1365-2141.2011.08928.x
   Bolat S, 2009, J NEUROL SCI, V287, P257, DOI 10.1016/j.jns.2009.08.060
   Bromberg JEC, 2002, NEUROLOGY, V59, P762, DOI 10.1212/WNL.59.5.762
   Hall WA, 1998, CANCER, V82, P1749, DOI 10.1002/(SICI)1097-0142(19980501)82:9<1756::AID-CNCR23>3.0.CO;2-2
   Karantanis D, 2007, NUCL MED COMMUN, V28, P834, DOI 10.1097/MNM.0b013e328264ae7f
   Kongkham PN, 2008, CAN J NEUROL SCI, V35, P79, DOI 10.1017/S0317167100007605
   Küker W, 2005, J NEURO-ONCOL, V72, P169, DOI 10.1007/s11060-004-3390-7
   Makino K, 2011, ANN NUCL MED, V25, P432, DOI 10.1007/s12149-011-0483-1
   Mathew BS, 2006, CANCER-AM CANCER SOC, V106, P383, DOI 10.1002/cncr.21583
   Mohile Nimish A, 2008, Clin Adv Hematol Oncol, V6, P818
   Ng D, 2006, CLIN NUCL MED, V31, P373, DOI 10.1097/01.rlu.0000222735.19513.bb
   Omuro AMP, 2006, LANCET NEUROL, V5, P937, DOI 10.1016/S1474-4422(06)70597-X
   Reni M, 1997, ANN ONCOL, V8, P227, DOI 10.1023/A:1008201717089
   Roelcke U, 1999, J NEURO-ONCOL, V43, P231, DOI 10.1023/A:1006202402010
   ROSENFELD SS, 1992, J NUCL MED, V33, P532
   Spaepen K, 2003, EUR J NUCL MED MOL I, V30, pS97, DOI 10.1007/s00259-003-1166-5
   Yamaguchi S, 2014, ANN NUCL MED, V28, P603, DOI 10.1007/s12149-014-0851-8
   Zacharia TT, 2008, J NEUROIMAGING, V18, P411, DOI 10.1111/j.1552-6569.2007.00231.x
   Zaki HS, 2004, ACTA NEUROCHIR, V146, P841, DOI 10.1007/s00701-004-0282-8
NR 20
TC 8
Z9 9
U1 0
U2 6
PU SPRINGER WIEN
PI WIEN
PA SACHSENPLATZ 4-6, PO BOX 89, A-1201 WIEN, AUSTRIA
SN 0001-6268
EI 0942-0940
J9 ACTA NEUROCHIR
JI Acta Neurochir.
PD FEB
PY 2015
VL 157
IS 2
BP 187
EP 194
DI 10.1007/s00701-014-2290-7
PG 8
WC Clinical Neurology; Surgery
WE Science Citation Index Expanded (SCI-EXPANDED)
SC Neurosciences & Neurology; Surgery
GA CA5VQ
UT WOS:000348976300005
PM 25488176
DA 2024-06-03
ER

PT J
AU Ichikawa, T
   Kurozumi, K
   Michiue, H
   Ishida, J
   Maeda, Y
   Kondo, E
   Kawasaki, A
   Date, I
AF Ichikawa, Tomotsugu
   Kurozumi, Kazuhiko
   Michiue, Hiroyuki
   Ishida, Joji
   Maeda, Yoshinobu
   Kondo, Eisei
   Kawasaki, Akihiro
   Date, Isao
TI Reduced neurotoxicity with combined treatment of high-dose methotrexate,
   cyclophosphamide, doxorubicin, vincristine and prednisolone (M-CHOP) and
   deferred radiotherapy for primary central nervous system lymphoma
SO CLINICAL NEUROLOGY AND NEUROSURGERY
LA English
DT Article
DE Primary central nervous system lymphoma; Methotrexate; CHOP; Response
   rate
ID PRIMARY CNS LYMPHOMA; STEM-CELL TRANSPLANTATION; WHOLE-BRAIN
   RADIOTHERAPY; NON-HODGKINS-LYMPHOMA; PHASE-II; CONSOLIDATING
   RADIOTHERAPY; 1ST-LINE TREATMENT; FOLLOW-UP; CHEMOTHERAPY; THERAPY
AB Objective: Although high-dose methotrexate and whole-brain radiation therapy (WBRT) is the current standard for primary central nervous system lymphoma (PCNSL), it has a limited response rate and produces radiation-induced neurotoxicity. We report the effect of a combined treatment of high-dose methotrexate, cyclophosphamide, doxorubicin, vincristine and prednisolone (M-CHOP) for immunocompetent patients with PCNSL.
   Methods: We analyzed 24 patients who had received M-CHOP administered in 28-day cycles with or without WBRT. The response rate to M-CHOP, overall survival (OS), and recurrence-free survival (RFS) were analyzed.
   Results: Nine patients were treated with M-CHOP plus WBRT and 15 patients were treated with M-CHOP alone. Twenty-one patients achieved a complete response and three patients achieved a partial response to M-CHOP, for a 100% response rate. With a median follow-up of 70 months, the median OS and RFS were 33 and 13 months, respectively. The median OS for patients treated with M-CHOP plus WBRT and M-CHOP alone was 33 and 32 months, respectively. Of the 13 patients whose age was above 65 years, the median OS for the M-CHOP plus WBRT group (two patients) and the M-CHOP alone group (11 patients) was 14 and 32 months, respectively. Toxicities related to M-CHOP were mostly hematologic and generally mild to moderate. Two patients whose age was above 65 years in the M-CHOP plus WBRT group developed neurotoxicity.
   Conclusion: Combined treatment with M-CHOP was well tolerated and produced a high response rate. Deferring WBRT was associated with reduced neurotoxicity without worsening the prognosis, especially in elderly patients. (C) 2014 Elsevier B.V. All rights reserved.
C1 [Ichikawa, Tomotsugu; Kurozumi, Kazuhiko; Ishida, Joji; Kawasaki, Akihiro; Date, Isao] Okayama Univ, Grad Sch Med Dent & Pharmaceut Sci, Dept Neurol Surg, Kita Ku, Okayama 7008558, Japan.
   [Michiue, Hiroyuki] Okayama Univ, Grad Sch Med Dent & Pharmaceut Sci, Dept Physiol, Kita Ku, Okayama 7008558, Japan.
   [Maeda, Yoshinobu; Kondo, Eisei] Okayama Univ, Grad Sch Med Dent & Pharmaceut Sci, Dept Hematol & Oncol, Kita Ku, Okayama 7008558, Japan.
   [Kawasaki, Akihiro] Toyama Univ, Fac Human Dev, Toyama 9308555, Japan.
C3 Okayama University; Okayama University; Okayama University; University
   of Toyama
RP Ichikawa, T (corresponding author), Okayama Univ, Grad Sch Med Dent & Pharmaceut Sci, Dept Neurol Surg, Kita Ku, 2-5-1 Shikata Cho, Okayama 7008558, Japan.
EM tomoichi@cc.okayama-u.ac.jp
RI Kondo, Eisei/F-2791-2010; MICHIUE, Hiroyuki/B-2320-2011; Kurozumi,
   Kazuhiko/AGT-1723-2022
OI Kondo, Eisei/0000-0003-0995-9405; Kurozumi,
   Kazuhiko/0000-0002-6942-9919; Michiue, Hiroyuki/0000-0002-9215-4888
CR Abrey LE, 1998, J CLIN ONCOL, V16, P859, DOI 10.1200/JCO.1998.16.3.859
   Abrey LE, 2000, J CLIN ONCOL, V18, P3144, DOI 10.1200/JCO.2000.18.17.3144
   Alimohamed N, 2012, LEUKEMIA LYMPHOMA, V53, P862, DOI 10.3109/10428194.2011.633250
   Batchelor T, 2003, J CLIN ONCOL, V21, P1044, DOI 10.1200/JCO.2003.03.036
   Blay JY, 1998, J CLIN ONCOL, V16, P864, DOI 10.1200/JCO.1998.16.3.864
   Cheson BD, 1999, J CLIN ONCOL, V17, P1244, DOI 10.1200/JCO.1999.17.4.1244
   Colombat P, 2006, BONE MARROW TRANSPL, V38, P417, DOI 10.1038/sj.bmt.1705452
   DeAngelis LM, 2002, J CLIN ONCOL, V20, P4643, DOI 10.1200/JCO.2002.11.013
   Ferreri AJM, 2002, NEUROLOGY, V58, P1513, DOI 10.1212/WNL.58.10.1513
   Ferreri AJM, 2009, LANCET, V374, P1512, DOI 10.1016/S0140-6736(09)61416-1
   FISHER RI, 1993, NEW ENGL J MED, V328, P1002, DOI 10.1056/NEJM199304083281404
   GABBAI AA, 1989, J NEUROSURG, V70, P190, DOI 10.3171/jns.1989.70.2.0190
   Gavrilovic IT, 2006, J CLIN ONCOL, V24, P4570, DOI 10.1200/JCO.2006.06.6910
   Glass J, 1996, J NEURO-ONCOL, V30, P257
   GLASS J, 1994, J NEUROSURG, V81, P188, DOI 10.3171/jns.1994.81.2.0188
   Guha-Thakurta N, 1999, J NEURO-ONCOL, V43, P259, DOI 10.1023/A:1006210703827
   HAYAKAWA T, 1994, J NEURO-ONCOL, V19, P197, DOI 10.1007/BF01053274
   Herrlinger U, 2002, ANN NEUROL, V51, P247, DOI 10.1002/ana.10102
   Hiraga S, 1999, J NEUROSURG, V91, P221, DOI 10.3171/jns.1999.91.2.0221
   Illerhaus G, 2007, HAEMATOLOGICA, V93, P147, DOI 10.3324/haematol.11771
   Illerhaus G, 2006, J CLIN ONCOL, V24, P3865, DOI 10.1200/JCO.2006.06.2117
   LACHANCE DH, 1994, NEUROLOGY, V44, P1721, DOI 10.1212/WNL.44.9.1721
   Makino K, 2006, SURG NEUROL, V66, P503, DOI 10.1016/j.surneu.2006.05.055
   Matsumoto K, 1998, NEUROL SURG TOKYO, V26, P889
   Montemurro M, 2007, ANN ONCOL, V18, P665, DOI 10.1093/annonc/mdl458
   O'Neill BP, 1999, INT J RADIAT ONCOL, V43, P559, DOI 10.1016/S0360-3016(98)00450-7
   Olson JE, 2002, CANCER, V95, P1504, DOI 10.1002/cncr.10851
   Omuro AMP, 2005, NEUROLOGY, V64, P69, DOI 10.1212/01.WNL.0000148641.98241.5E
   Pels H, 2003, J CLIN ONCOL, V21, P4489, DOI 10.1200/JCO.2003.04.056
   POLLACK IF, 1989, CANCER-AM CANCER SOC, V63, P939, DOI 10.1002/1097-0142(19890301)63:5<939::AID-CNCR2820630526>3.0.CO;2-V
   Poortmans PMP, 2003, J CLIN ONCOL, V21, P4483, DOI 10.1200/JCO.2003.03.108
   Sandor V, 1998, J CLIN ONCOL, V16, P3000, DOI 10.1200/JCO.1998.16.9.3000
   Schultz C, 1996, J CLIN ONCOL, V14, P556, DOI 10.1200/JCO.1996.14.2.556
   Shah GD, 2007, J CLIN ONCOL, V25, P4730, DOI 10.1200/JCO.2007.12.5062
   Shah GD, J CLIN ONCOL, V26, P340
   Thiel E, 2010, LANCET ONCOL, V11, P1036, DOI 10.1016/S1470-2045(10)70229-1
NR 36
TC 8
Z9 8
U1 0
U2 6
PU ELSEVIER SCIENCE BV
PI AMSTERDAM
PA PO BOX 211, 1000 AE AMSTERDAM, NETHERLANDS
SN 0303-8467
EI 1872-6968
J9 CLIN NEUROL NEUROSUR
JI Clin. Neurol. Neurosurg.
PD DEC
PY 2014
VL 127
BP 106
EP 111
DI 10.1016/j.clineuro.2014.10.011
PG 6
WC Clinical Neurology; Surgery
WE Science Citation Index Expanded (SCI-EXPANDED)
SC Neurosciences & Neurology; Surgery
GA AX5FS
UT WOS:000346952800022
PM 25459253
DA 2024-06-03
ER

PT J
AU Shaw, A
   Iyer, V
   Rooney, N
   Wragg, R
   Waits, P
   Roberts, E
   Haynes, HR
   Kurian, KM
AF Shaw, Abigail
   Iyer, Venkat
   Rooney, Nick
   Wragg, Rebecca
   Waits, Paula
   Roberts, Eileen
   Haynes, Harry R.
   Kurian, Kathreena M.
TI Diagnosis of primary cerebral lymphomas: possible value of PCR testing
   in equivocal cases requiring rebiopsy
SO BRITISH JOURNAL OF NEUROSURGERY
LA English
DT Article
DE brain neoplasm; cerebral tumour; genetics; immunohistochemistry;
   lymphoma
ID T-CELL CLONALITY; IMMUNOGLOBULIN
AB Introduction. Rebiopsy rates as high as 12% have been reported in previous studies of Primary Central Nervous System Lymphoma (PCNSL). This can lead to secondary operations, increasing risks of morbidity to the patient and costs for the NHS. Polymerase Chain Reaction (PCR) testing for clonality in haematological malignancies has been applied to cases of lymphoma outwith the central nervous system (CNS), but is less commonly used in the diagnosis of CNS lymphomas. Clonality in B-and T-cell populations may indicate the presence of malignancy. We aimed to identify factors to reduce the rebiopsy rate in PCNSL. Methods. We examined a cohort of 102 suspected cerebral lymphoma cases biopsied at Frenchay Hospital, Bristol over a 10-year period (2000 - 2010). Clinical data, including age, sex, location, pre-biopsy steroid use, the need for rebiopsy and histological diagnosis, were collected. We retrospectively reviewed rebiopsied cases and they subsequently underwent PCR testing for clonality. Results. Overall, 96/102 (94%) cases achieved a histological diagnosis after one or more biopsies. 81/96 (84%) of these were lymphomas involving the brain and 15/96 (16%) were spinal lymphomas. The majority of these were B-cell lymphomas (95/96 (99%)), with one case of peripheral T-cell lymphoma (1/96 (1%)). Due to insufficient histological evidence of PCNSL after the first biopsy, 9/102 (9%) of cases had required rebiopsy. In 7/9 (78%) of these cases, we undertook PCR testing for clonality on tissue from the first biopsy. We found 3/7 (43%) cases were monoclonal for B or T populations, raising the possibility of PCNSL. Conclusions. We recommend that all CNS lymphoproliferative lesions be assessed by haematopathologists, with the inclusion of PCR testing particularly in equivocal cases. This would reduce the number of patients going for rebiopsy and reduce the patient morbidity and costs for the NHS.
C1 [Shaw, Abigail; Haynes, Harry R.; Kurian, Kathreena M.] Frenchay Hosp, Dept Neuropathol, Bristol BS16 1LE, Avon, England.
   [Iyer, Venkat] Frenchay Hosp, Dept Neurosurg, Bristol BS16 1LE, Avon, England.
   [Rooney, Nick] Southmead Hosp, Dept Pathol, Bristol, Avon, England.
   [Wragg, Rebecca; Waits, Paula; Roberts, Eileen] Pathol Sci Southmead Hosp, Bristol Genet Lab, Bristol, Avon, England.
C3 Southmead Hospital
RP Kurian, KM (corresponding author), Frenchay Hosp, Dept Neuropathol, Frenchay Pk Rd, Bristol BS16 1LE, Avon, England.
EM kathreena.kurian@nbt.nhs.uk
OI Kurian, Kathreena/0000-0003-0303-3716; Haynes, Harry/0000-0001-6468-7671
FU British Neuropathological Society; Brain Tumour Action
FX We thank the British Neuropathological Society and Brain Tumour Action
   for funding this research.
CR BNOS/NCAT, 2011, GUID DIAGN MAN PRIM
   Bromberg JEC, 2002, NEUROLOGY, V59, P762, DOI 10.1212/WNL.59.5.762
   Dippel E, 2001, BLOOD, V98, P247, DOI 10.1182/blood.V98.1.247
   Garcia-Castillo Herbert, 2009, Cardiovascular & Hematological Disorders - Drug Targets, V9, P124
   Haldorsen IS, 2005, ACTA ONCOL, V44, P728, DOI 10.1080/02841860500256272
   Liu HX, 2007, BRIT J HAEMATOL, V138, P31, DOI 10.1111/j.1365-2141.2007.06618.x
   Louis DN., 2007, WHO CLASSIFICATION T
   Marie I, 2005, ARCH DERMATOL, V141, P88, DOI 10.1001/archderm.141.1.88
   O'Keeffe AB, 2012, BRIT J NEUROSURG, V26, P265, DOI 10.3109/02688697.2011.626878
   Porter AB, 2008, ANN NEUROL, V63, P662, DOI 10.1002/ana.21366
   Skulina C, 2004, P NATL ACAD SCI USA, V101, P2428, DOI 10.1073/pnas.0308689100
   van Dongen JJM, 2003, LEUKEMIA, V17, P2257, DOI 10.1038/sj.leu.2403202
   Warnick RE, 2003, J NEURO-ONCOL, V62, P289, DOI 10.1023/A:1023315206736
   Zhang F, 2010, ACTA PHARMACOL SIN, V31, P111, DOI 10.1038/aps.2009.178
NR 14
TC 8
Z9 8
U1 0
U2 3
PU TAYLOR & FRANCIS LTD
PI ABINGDON
PA 2-4 PARK SQUARE, MILTON PARK, ABINGDON OR14 4RN, OXON, ENGLAND
SN 0268-8697
EI 1360-046X
J9 BRIT J NEUROSURG
JI Br. J. Neurosurg.
PD APR
PY 2014
VL 28
IS 2
BP 214
EP 219
DI 10.3109/02688697.2013.817531
PG 6
WC Clinical Neurology; Surgery
WE Science Citation Index Expanded (SCI-EXPANDED)
SC Neurosciences & Neurology; Surgery
GA AD2AR
UT WOS:000333035400008
PM 23875881
DA 2024-06-03
ER

PT J
AU Kim, YR
   Kim, SH
   Chang, JH
   Suh, CO
   Kim, SJ
   Kim, Y
   Hwang, DY
   Jang, JE
   Hyun, SY
   Cheong, JW
   Min, YH
   Kim, JS
AF Kim, Yu Ri
   Kim, Se Hoon
   Chang, Jong Hee
   Suh, Chang-Ok
   Kim, Soo-Jeong
   Kim, Yundeok
   Hwang, Doh Yu
   Jang, Ji Eun
   Hyun, Shin Young
   Cheong, June-Won
   Min, Yoo Hong
   Kim, Jin Seok
TI Early response to high-dose methotrexate, vincristine, and procarbazine
   chemotherapy-adapted strategy for primary CNS lymphoma: no consolidation
   therapy for patients achieving early complete response
SO ANNALS OF HEMATOLOGY
LA English
DT Article
DE Primary central nervous system lymphoma; High-dose methotrexate;
   Consolidation; Complete response; Epstein-Barr virus
ID CENTRAL-NERVOUS-SYSTEM; EPSTEIN-BARR-VIRUS; B-CELL LYMPHOMA; POSITIVE
   HODGKINS LYMPHOMA; WHOLE-BRAIN RADIOTHERAPY; IMMUNOCOMPETENT PATIENTS;
   EBV DNA; EXPRESSION; RESISTANCE; APOPTOSIS
AB Optimal treatment strategies for primary central nervous system lymphoma (PCNSL) have not been established. In this study, we investigated the treatment outcomes and prognostic factors of high-dose methotrexate, vincristine, and procarbazine (MVP) chemotherapy followed by an interim response-adapted intensification strategy in immunocompetent patients with PCNSL. We evaluated the evidence of infection with Epstein-Barr virus (EBV) in both brain tumor tissue and whole blood. Forty patients were retrospectively reviewed. Ten (25 %) patients who achieved complete response (CR) in the interim analysis did not receive any additional consolidation treatment after completion of planned high-dose MVP chemotherapy. Additional radiotherapy (n = 9) or autologous stem cell transplantation (ASCT) (n = 7) was performed in patients who did not achieve CR in the interim analysis. The median age was 55 years. The overall CR rate was 62.5 % (n = 25), and the objective response rate was 75.0 %. Two-year overall survival (OS) was 59.8 %, and 2-year progression-free survival was 47.1 %. Grade 3 or 4 neutropenia and thrombocytopenia occurred in 47.5 and 32.5 % of patients, respectively. Treatment-related mortality was 15.0 % (n = 6), and four patients developed delayed neurotoxicity. There was no evidence of EBV-encoded RNA expression in brain tumor tissue. Ten (29.4 %) of 34 patients showed detectable EBV-DNA in whole blood. Poor performance status and EBV-DNA positivity in whole blood were significantly associated with inferior OS (p = 0.032, p = 0.023, respectively). We suggest that high-dose MVP chemotherapy followed by an early response-adapted intensification strategy may be effective and minimize the number of patients who receive radiotherapy or ASCT in the early course of treatment.
C1 [Kim, Yu Ri; Kim, Soo-Jeong; Kim, Yundeok; Hwang, Doh Yu; Jang, Ji Eun; Hyun, Shin Young; Cheong, June-Won; Min, Yoo Hong; Kim, Jin Seok] Yonsei Univ, Coll Med, Div Hematol, Dept Internal Med,Severance Hosp, Seoul 120752, South Korea.
   [Kim, Se Hoon] Yonsei Univ, Coll Med, Dept Pathol, Severance Hosp, Seoul 120752, South Korea.
   [Chang, Jong Hee] Yonsei Univ, Coll Med, Dept Neurosurg, Severance Hosp, Seoul 120752, South Korea.
   [Suh, Chang-Ok] Yonsei Univ, Coll Med, Dept Radiat Oncol, Severance Hosp, Seoul 120752, South Korea.
C3 Yonsei University; Yonsei University Health System; Yonsei University;
   Yonsei University Health System; Yonsei University; Yonsei University
   Health System; Yonsei University; Yonsei University Health System
RP Kim, JS (corresponding author), Yonsei Univ, Coll Med, Div Hematol, Dept Internal Med,Severance Hosp, 50 Yonsei Ro, Seoul 120752, South Korea.
EM hemakim@yuhs.ac
RI KIM, JIN SEOK/I-6927-2019; Kim, Hyoungil/M-7288-2019; Kim,
   Ji-Soo/D-8744-2012; Kim, Soo-Jeong/F-1024-2017
OI KIM, JIN SEOK/0000-0001-8986-8436; Kim, Hyoungil/0000-0002-6134-4523;
   Kim, Ji-Soo/0000-0002-1508-2024; Kim, YUNDEOK/0000-0002-5336-7936; Kim,
   Soo-Jeong/0000-0001-8859-3573; Hwang, Doh Yu/0000-0002-0750-0011; min,
   yoo hong/0000-0001-8542-9583; Hyun, Shin Young/0000-0002-8137-8675;
   CHEONG, JUNE-WON/0000-0002-1744-0921; Suh, Chang-Ok/0000-0002-3375-7072;
   Chang, Jong Hee/0000-0003-1509-9800; Jang, Ji Eun/0000-0001-8832-1412;
   Kim, Se Hoon/0000-0001-7516-7372
FU Yonsei University College of Medicine [6-2010-0065]
FX This study was supported by a 2010 faculty research grant at Yonsei
   University College of Medicine (6-2010-0065). This study was presented
   in the form of poster presentation at the 54th annual meeting of the
   American Society of Hematology, Atlanta, GA, December 8-12, 2012.
CR Abrey LE, 2005, J CLIN ONCOL, V23, P5034, DOI 10.1200/JCO.2005.13.524
   Au WY, 2004, BLOOD, V104, P243, DOI 10.1182/blood-2003-12-4197
   Batchelor T, 2006, J CLIN ONCOL, V24, P1281, DOI 10.1200/JCO.2005.04.8819
   Beltran BE, 2011, AM J HEMATOL, V86, P663, DOI 10.1002/ajh.22078
   Brastianos PK, 2012, HEMATOL ONCOL CLIN N, V26, P897, DOI 10.1016/j.hoc.2012.05.003
   Clybouw C, 2005, J IMMUNOL, V175, P2968, DOI 10.4049/jimmunol.175.5.2968
   DeAngelis LM, 2002, J CLIN ONCOL, V20, P4643, DOI 10.1200/JCO.2002.11.013
   Deckert M, 2011, LEUKEMIA, V25, P1797, DOI 10.1038/leu.2011.169
   Ekenel M, 2008, CANCER-AM CANCER SOC, V113, P1025, DOI 10.1002/cncr.23670
   Ferreri AJM, 2001, ONCOLOGY-BASEL, V60, P134, DOI 10.1159/000055310
   Ferreri AJM, 2003, J CLIN ONCOL, V21, P266, DOI 10.1200/JCO.2003.09.139
   Ferreri AJM, 2009, LANCET, V374, P1512, DOI 10.1016/S0140-6736(09)61416-1
   Gandhi MK, 2006, CLIN CANCER RES, V12, P460, DOI 10.1158/1078-0432.CCR-05-2008
   Hans CP, 2004, BLOOD, V103, P275, DOI 10.1182/blood-2003-05-1545
   Illerhaus G, 2006, J CLIN ONCOL, V24, P3865, DOI 10.1200/JCO.2006.06.2117
   Keegan THM, 2005, J CLIN ONCOL, V23, P7604, DOI 10.1200/JCO.2005.02.6310
   Kim SH, 2007, ARCH PATHOL LAB MED, V131, P457
   Omuro A, 2011, J NEURO-ONCOL, V104, P323, DOI 10.1007/s11060-010-0497-x
   Pels H, 2010, NEURO-ONCOLOGY, V12, P720, DOI 10.1093/neuonc/noq010
   Roychowdhury S, 2003, CANCER RES, V63, P965
   Saha A, 2011, CLIN CANCER RES, V17, P3056, DOI 10.1158/1078-0432.CCR-10-2578
   Shah GD, 2007, J CLIN ONCOL, V25, P4730, DOI 10.1200/JCO.2007.12.5062
   Shimoyama Y, 2006, J CLIN EXP HEMATOP, V46, P1, DOI 10.3960/jslrt.46.1
   Snow AL, 2006, J IMMUNOL, V177, P3283, DOI 10.4049/jimmunol.177.5.3283
   Suzuki R, 2011, BLOOD, V118, P6018, DOI 10.1182/blood-2011-05-354142
   Thiel E, 2010, LANCET ONCOL, V11, P1036, DOI 10.1016/S1470-2045(10)70229-1
   Timms JM, 2003, LANCET, V361, P217, DOI 10.1016/S0140-6736(03)12271-4
   Utsuki S, 2011, BRAIN TUMOR PATHOL, V28, P145, DOI 10.1007/s10014-011-0020-x
   Yoshino T, 2006, CANCER SCI, V97, P163, DOI 10.1111/j.1349-7006.2006.00155.x
NR 29
TC 8
Z9 8
U1 0
U2 1
PU SPRINGER
PI NEW YORK
PA 233 SPRING ST, NEW YORK, NY 10013 USA
SN 0939-5555
EI 1432-0584
J9 ANN HEMATOL
JI Ann. Hematol.
PD FEB
PY 2014
VL 93
IS 2
BP 211
EP 219
DI 10.1007/s00277-013-1853-7
PG 9
WC Hematology
WE Science Citation Index Expanded (SCI-EXPANDED)
SC Hematology
GA 296TK
UT WOS:000330208100004
PM 23903866
DA 2024-06-03
ER

PT J
AU Fukushima, M
   Katayama, Y
   Yokose, N
   Kura, Y
   Sawada, U
   Kotani, A
   Yoshino, A
AF Fukushima, Masamichi
   Katayama, Yoichi
   Yokose, Noriaki
   Kura, Yoshimasa
   Sawada, Umihiko
   Kotani, Akio
   Yoshino, Atsuo
TI Primary central nervous system malignant lymphoma in a patient with
   rheumatoid arthritis receiving low-dose methotrexate treatment
SO BRITISH JOURNAL OF NEUROSURGERY
LA English
DT Article
DE methotrexate-associated lymphoproliferative disorders; primary central
   nervous system lymphoma; rheumatoid arthritis; spontaneous remission
AB We report the first case of primary central nervous system lymphoma (PCNSL) developing in a patient with rheumatoid arthritis (RA) undergoing low-dose methotrexate therapy (LD-MTX). The characteristic clinical management and course in our experience of the present case illustrate the important points about PCNSL in methotrexate-associated lymphoproliferative disorders (MTX-LPD). The number of cases of MTX-LPD in RA patients may increase in the future, since current treatment strategies for RA recommend starting MTX use in early stage RA, and recent insights have tended to show an increase with higher doses.
C1 [Fukushima, Masamichi; Katayama, Yoichi; Yokose, Noriaki; Yoshino, Atsuo] Nihon Univ, Sch Med, Dept Neurol Surg, Div Neurosurg,Itabashi Ku, Tokyo 1738610, Japan.
   [Kura, Yoshimasa; Sawada, Umihiko] Kasukabe Municipal Hosp, Dept Haematol, Kasukabe, Saitama, Japan.
   [Fukushima, Masamichi; Yokose, Noriaki; Kotani, Akio] Kasukabe Municipal Hosp, Dept Neurosurg, Kasukabe, Saitama, Japan.
C3 Nihon University
RP Fukushima, M (corresponding author), Nihon Univ, Sch Med, Dept Neurol Surg, Div Neurosurg,Itabashi Ku, 30-1 Oyaguchi Kamimachi, Tokyo 1738610, Japan.
EM fukushima.masamichi@nihon-u.ac.jp
CR KAMEL OW, 1993, NEW ENGL J MED, V328, P1317, DOI 10.1056/NEJM199305063281806
   Salliot C, 2009, ANN RHEUM DIS, V68, P1100, DOI 10.1136/ard.2008.093690
   SWERDLLOW S., 2008, WHO classification of tumours of haematopoietic and lymphoid tissues
NR 3
TC 8
Z9 9
U1 0
U2 2
PU INFORMA HEALTHCARE
PI LONDON
PA TELEPHONE HOUSE, 69-77 PAUL STREET, LONDON EC2A 4LQ, ENGLAND
SN 0268-8697
EI 1360-046X
J9 BRIT J NEUROSURG
JI Br. J. Neurosurg.
PD DEC
PY 2013
VL 27
IS 6
BP 824
EP 826
DI 10.3109/02688697.2013.798857
PG 3
WC Clinical Neurology; Surgery
WE Science Citation Index Expanded (SCI-EXPANDED)
SC Neurosciences & Neurology; Surgery
GA 268KF
UT WOS:000328168100024
PM 23705580
DA 2024-06-03
ER

PT J
AU Aoki, H
   Ogura, R
   Tsukamoto, Y
   Okada, M
   Natsumeda, M
   Isogawa, M
   Yoshida, S
   Fujii, Y
AF Aoki, Hiroshi
   Ogura, Ryosuke
   Tsukamoto, Yoshihiro
   Okada, Masayasu
   Natsumeda, Manabu
   Isogawa, Mizuho
   Yoshida, Seiichi
   Fujii, Yukihiko
TI Advantages of Dose-Dense Methotrexate Protocol for Primary Central
   Nervous System Lymphoma: Comparison of Two Different Protocols at a
   Single Institution
SO NEUROLOGIA MEDICO-CHIRURGICA
LA English
DT Article
DE primary central nervous system lymphoma; high-dose methotrexate;
   complete response rate; toxicity
ID PRIMARY CNS LYMPHOMA; KETTERING CANCER CENTER; WHOLE-BRAIN RADIOTHERAPY;
   PHASE-II; DEFERRED RADIOTHERAPY; CEREBROSPINAL-FLUID; ELDERLY-PATIENTS;
   CHEMOTHERAPY; TEMOZOLOMIDE; EXPERIENCE
AB The efficacy and toxicity of high-dose methotrexate (HD-MTX)-based chemotherapy were retrospectively reviewed in patients with primary central nervous system lymphoma (PCNSL). All immunocompetent patients with histologically or radiographically diagnosed PCNSL treated between 2006 and 2012 at Niigata University Hospital were enrolled. Thirty-eight patients with a diagnosis of PCNSL were treated with one of two regimens during different time periods. During the first period, from 2006 to 2009, three 3-week cycles of MPV (MTX + procarbazine + vincristine) were administered (MPV3 group). In the second period, from 2010 to 2012, five 2-week cycles of MTX were administered (MTX5 group). High-dose cytarabine was used in both groups following HD-MTX-based chemotherapy. Whole-brain radiotherapy was used for patients who did not attain a complete response (CR) based on magnetic resonance images. In the MPV3 group, 20 out of 23 patients (87%) completed the planned treatment. The CR rate after chemotherapy was 30%, and 57% after radiation therapy. Thirteen out of 15 patients (87%) in the MTX5 group completed the planned treatment. The CR rates after chemotherapy and radiation therapy were 53% and 93%, respectively. Renal dysfunction was assessed by measuring creatinine clearance rates, which were very similar in both groups. In terms of hematologic toxicity and other adverse reactions, there was no significant difference between the two groups. In conclusion, dose-dense MTX chemotherapy improved outcome with acceptable toxicity compared with the treatment schedule for three cycles of MPV treatment.
C1 [Aoki, Hiroshi; Ogura, Ryosuke; Tsukamoto, Yoshihiro; Okada, Masayasu; Natsumeda, Manabu; Isogawa, Mizuho; Yoshida, Seiichi; Fujii, Yukihiko] Niigata Univ, Brain Res Inst, Dept Neurosurg, Niigata 9518585, Japan.
C3 Niigata University
RP Aoki, H (corresponding author), Niigata Univ, Brain Res Inst, Dept Neurosurg, 1-757 Asahimachi Dori, Niigata 9518585, Japan.
EM aoki1123@bri.niigata-u.ac.jp
RI Natsumeda, Manabu/Z-2072-2019; Okada, MASAYASU/HJI-9434-2023
OI Natsumeda, Manabu/0000-0003-3098-8323; 
CR Abrey LE, 2006, J CLIN ONCOL, V24, P5711, DOI 10.1200/JCO.2006.08.2941
   Abrey LE, 2000, J CLIN ONCOL, V18, P3144, DOI 10.1200/JCO.2000.18.17.3144
   [Anonymous], 2011, NCCN clinical practice guidelines in Oncology breast cancer
   [Anonymous], 2009, NEUROL MED CHIR TO S, V49, P1
   Chamberlain MC, 2010, NEURO-ONCOLOGY, V12, P736, DOI 10.1093/neuonc/noq011
   Cobert J, 2010, J NEURO-ONCOL, V98, P385, DOI 10.1007/s11060-009-0090-3
   Ferreri AJM, 2009, LANCET, V374, P1512, DOI 10.1016/S0140-6736(09)61416-1
   Gerard LM, 2011, LEUKEMIA LYMPHOMA, V52, P1882, DOI 10.3109/10428194.2011.584004
   Green MR, 2009, CANCER CHEMOTH PHARM, V63, P599, DOI 10.1007/s00280-008-0772-0
   Herrlinger Ulrich, 2005, Onkologie, V28, P109, DOI 10.1159/000083374
   Hiraga S, 1999, J NEUROSURG, V91, P221, DOI 10.3171/jns.1999.91.2.0221
   Hohaus S, 2009, MEDITERR J HEMATOL I, V1
   Illerhaus G, 2009, ANN ONCOL, V20, P319, DOI 10.1093/annonc/mdn628
   Joerger M, 2012, BRIT J CLIN PHARMACO, V73, P240, DOI 10.1111/j.1365-2125.2011.04084.x
   Joerger M, 2011, LEUKEMIA LYMPHOMA, V52, P1825, DOI 10.3109/10428194.2011.580027
   Korfel A, 2005, BRIT J HAEMATOL, V128, P177, DOI 10.1111/j.1365-2141.2004.05284.x
   Kurzwelly D, 2010, J NEURO-ONCOL, V97, P389, DOI 10.1007/s11060-009-0032-0
   LIPPENS RJJ, 1988, PEDIATR HEMAT ONCOL, V5, P115, DOI 10.3109/08880018809031261
   MACDONALD DR, 1990, J CLIN ONCOL, V8, P1277, DOI 10.1200/JCO.1990.8.7.1277
   Makino K, 2012, J NEURO-ONCOL, V106, P155, DOI 10.1007/s11060-011-0652-z
   Ney DE, 2010, CANCER-AM CANCER SOC, V116, P4605, DOI 10.1002/cncr.25363
   Omuro A, 2011, J NEURO-ONCOL, V104, P323, DOI 10.1007/s11060-010-0497-x
   Omuro AMP, 2007, J NEURO-ONCOL, V85, P207, DOI 10.1007/s11060-007-9397-0
   Plotkin SR, 2004, CLIN CANCER RES, V10, P5643, DOI 10.1158/1078-0432.CCR-04-0159
   Poortmans PMP, 2003, J CLIN ONCOL, V21, P4483, DOI 10.1200/JCO.2003.03.108
   Shah GD, 2007, J CLIN ONCOL, V25, P4730, DOI 10.1200/JCO.2007.12.5062
   Silvani A, 2007, J NEURO-ONCOL, V82, P273, DOI 10.1007/s11060-006-9276-0
   Thiel E, 2010, LANCET ONCOL, V11, P1036, DOI 10.1016/S1470-2045(10)70229-1
   Watanabe T, 2003, J NEURO-ONCOL, V63, P87, DOI 10.1023/A:1023760824739
   Welch MR, 2012, NEURO-ONCOLOGY, V14, P1304, DOI 10.1093/neuonc/nos207
   Yamanaka R, 2005, ANN HEMATOL, V84, P447, DOI 10.1007/s00277-005-1005-9
   Zhu JJ, 2009, NEURO-ONCOLOGY, V11, P211, DOI 10.1215/15228517-2008-067
NR 32
TC 8
Z9 8
U1 0
U2 2
PU JAPAN NEUROSURGICAL SOC
PI TOKYO
PA 5-25-16 HONGO, BUNKYO-KU, TOKYO, 113-0033, JAPAN
SN 0470-8105
EI 1349-8029
J9 NEUROL MED-CHIR
JI Neurol. Med.-Chir.
PD NOV
PY 2013
VL 53
IS 11
BP 797
EP 804
DI 10.2176/nmc.oa2013-0195
PG 8
WC Clinical Neurology; Surgery
WE Science Citation Index Expanded (SCI-EXPANDED)
SC Neurosciences & Neurology; Surgery
GA 269II
UT WOS:000328234600007
PM 24162244
OA Green Submitted, Green Published, gold
DA 2024-06-03
ER

PT J
AU Jain, TK
   Sharma, P
   Suman, SKC
   Faizi, NA
   Bal, C
   Kumar, R
AF Jain, Tarun K.
   Sharma, Punit
   Suman, Sudhir K. C.
   Faizi, Nauroze A.
   Bal, Chandrasekhar
   Kumar, Rakesh
TI Primary central nervous system lymphoma with lymphomatosis cerebri in an
   immunocompetent child: MRI and <SUP>18</SUP>F-FDG PET-CT findings
SO REVISTA ESPANOLA DE MEDICINA NUCLEAR E IMAGEN MOLECULAR
LA English
DT Article
DE Lymphoma; Central nervous system; Lymphomatosis cerebri; Magnetic
   resonance imaging; PET-CT
ID PRIMARY CNS LYMPHOMA; DEMENTIA; AIDS
AB Primary central nervous system lymphoma (PCNSL) is extremely rare in immunocompetent children. We present the magnetic resonance imaging (MM) and F-18-fluorodeoxyglucose (F-18-FDG) positron emission tomography-computed tomography (PET-CT) findings of such a case in a 14-year old immunocompetent boy. In this patient, PCNSL was associated with lymphomatosis cerebri. Familiarity with the findings of this rare condition will improve the diagnostic confidence of the nuclear radiologist and avoid misdiagnosis. (C) 2013 Elsevier Espana, S.L. and SEMNIM. All rights reserved.
C1 [Jain, Tarun K.; Sharma, Punit; Suman, Sudhir K. C.; Faizi, Nauroze A.; Bal, Chandrasekhar; Kumar, Rakesh] All India Inst Med Sci, Dept Nucl Med, New Delhi, India.
   [Faizi, Nauroze A.] All India Inst Med Sci, Dept Radiodiag, New Delhi 110029, India.
C3 All India Institute of Medical Sciences (AIIMS) New Delhi; All India
   Institute of Medical Sciences (AIIMS) New Delhi
RP Kumar, R (corresponding author), All India Inst Med Sci, Dept Nucl Med, New Delhi, India.
EM rkphulia@yahoo.com
RI Faizi, Nauroze/AAD-4332-2021; Kumar, Rakesh/ABD-1065-2020; Kumar,
   Rakesh/AAD-8504-2019
OI Kumar, Rakesh/0000-0001-7664-0803; Sharma, Punit/0000-0001-7812-7552
CR Abrey LE, 2000, J CLIN ONCOL, V18, P3144, DOI 10.1200/JCO.2000.18.17.3144
   de Toledo M, 2008, REV NEUROLOGIA, V46, P667, DOI 10.33588/rn.4611.2007660
   Ferreri AJM, 2002, NEUROLOGY, V58, P1513, DOI 10.1212/WNL.58.10.1513
   Kadan-Lottick NS, 2002, CANCER, V95, P193, DOI 10.1002/cncr.10643
   Kanai R, 2008, J NEURO-ONCOL, V86, P83, DOI 10.1007/s11060-007-9437-9
   Keswani A, 2012, J NEURO-ONCOL, V109, P581, DOI 10.1007/s11060-012-0931-3
   Merlin E, 2008, J PEDIAT HEMATOL ONC, V30, P963, DOI 10.1097/MPH.0b013e31818a959a
   Mielke R, 1996, J NEURAL TRANSM-SUPP, P183
   POON T, 1989, J COMPUT ASSIST TOMO, V13, P6, DOI 10.1097/00004728-198901000-00002
   SCHWAIGHOFER BW, 1989, AM J NEURORADIOL, V10, P725
   Thurnher MM, 2001, NEURORADIOLOGY, V43, P29, DOI 10.1007/s002340000480
   Weaver JD, 2007, NEUROLOGIST, V13, P150, DOI 10.1097/01.nrl.0000254706.85609.95
NR 12
TC 8
Z9 9
U1 0
U2 4
PU ELSEVIER DOYMA SL
PI BARCELONA
PA TRAVESERA DE GARCIA, 17-21, BARCELONA, 08021, SPAIN
SN 2253-654X
J9 REV ESP MED NUCL IMA
JI Rev. Esp. Med. Nucl. Imagen Mol.
PD NOV-DEC
PY 2013
VL 32
IS 6
BP 394
EP 396
DI 10.1016/j.remn.2013.04.002
PG 3
WC Radiology, Nuclear Medicine & Medical Imaging
WE Science Citation Index Expanded (SCI-EXPANDED)
SC Radiology, Nuclear Medicine & Medical Imaging
GA 257CS
UT WOS:000327361800009
PM 23743243
DA 2024-06-03
ER

PT J
AU DeBoever, C
   Reid, EG
   Smith, EN
   Wang, XY
   Dumaop, W
   Harismendy, O
   Carson, D
   Richman, D
   Masliah, E
   Frazer, KA
AF DeBoever, Christopher
   Reid, Erin G.
   Smith, Erin N.
   Wang, Xiaoyun
   Dumaop, Wilmar
   Harismendy, Olivier
   Carson, Dennis
   Richman, Douglas
   Masliah, Eliezer
   Frazer, Kelly A.
TI Whole Transcriptome Sequencing Enables Discovery and Analysis of Viruses
   in Archived Primary Central Nervous System Lymphomas
SO PLOS ONE
LA English
DT Article
ID EPSTEIN-BARR-VIRUS; PROGRESSIVE MULTIFOCAL LEUKOENCEPHALOPATHY; MERKEL
   CELL-CARCINOMA; NON-HODGKINS-LYMPHOMA; JC VIRUS; SMALL RNAS; HUMAN
   CYTOMEGALOVIRUS; PATHOGEN DETECTION; BRAIN LYMPHOMAS; AIDS
AB Primary central nervous system lymphomas (PCNSL) have a dramatically increased prevalence among persons living with AIDS and are known to be associated with human Epstein Barr virus (EBV) infection. Previous work suggests that in some cases, co-infection with other viruses may be important for PCNSL pathogenesis. Viral transcription in tumor samples can be measured using next generation transcriptome sequencing. We demonstrate the ability of transcriptome sequencing to identify viruses, characterize viral expression, and identify viral variants by sequencing four archived AIDS-related PCNSL tissue samples and analyzing raw sequencing reads. EBV was detected in all four PCNSL samples and cytomegalovirus (CMV), JC polyomavirus (JCV), and HIV were also discovered, consistent with clinical diagnoses. CMV was found to express three long non-coding RNAs recently reported as expressed during active infection. Single nucleotide variants were observed in each of the viruses observed and three indels were found in CMV. No viruses were found in several control tumor types including 32 diffuse large B-cell lymphoma samples. This study demonstrates the ability of next generation transcriptome sequencing to accurately identify viruses, including DNA viruses, in solid human cancer tissue samples.
C1 [DeBoever, Christopher; Reid, Erin G.; Smith, Erin N.; Wang, Xiaoyun; Harismendy, Olivier; Carson, Dennis; Frazer, Kelly A.] Univ Calif San Diego, Moores Canc Ctr, La Jolla, CA 92093 USA.
   [DeBoever, Christopher] Univ Calif San Diego, Bioinformat & Syst Biol Grad Program, La Jolla, CA 92093 USA.
   [Smith, Erin N.; Wang, Xiaoyun; Harismendy, Olivier; Frazer, Kelly A.] Univ Calif San Diego, Dept Pediat, La Jolla, CA 92093 USA.
   [Smith, Erin N.; Wang, Xiaoyun; Harismendy, Olivier; Frazer, Kelly A.] Univ Calif San Diego, Rady Childrens Hosp, La Jolla, CA 92093 USA.
   [Dumaop, Wilmar] Univ Calif San Diego, Dept Pathol, La Jolla, CA 92093 USA.
   [Richman, Douglas] Univ Calif San Diego, VA San Diego Healthcare Syst, La Jolla, CA 92093 USA.
   [Richman, Douglas] Univ Calif San Diego, Ctr AIDS Res, La Jolla, CA 92093 USA.
   [Masliah, Eliezer] Univ Calif San Diego, Dept Neurosci, La Jolla, CA 92093 USA.
   [Harismendy, Olivier; Frazer, Kelly A.] Univ Calif San Diego, Clin & Translat Res Inst, La Jolla, CA 92093 USA.
   [Frazer, Kelly A.] Univ Calif San Diego, Inst Genom Med, La Jolla, CA 92093 USA.
C3 University of California System; University of California San Diego;
   University of California System; University of California San Diego;
   University of California System; University of California San Diego;
   University of California System; University of California San Diego;
   Rady Childrens Hospital San Diego; University of California System;
   University of California San Diego; University of California System;
   University of California San Diego; US Department of Veterans Affairs;
   Veterans Health Administration (VHA); VA San Diego Healthcare System;
   University of California System; University of California San Diego;
   University of California System; University of California San Diego;
   University of California System; University of California San Diego;
   University of California System; University of California San Diego
RP Frazer, KA (corresponding author), Univ Calif San Diego, Moores Canc Ctr, La Jolla, CA 92093 USA.
EM kafrazer@ucsd.edu
RI Harismendy, Olivier/AAM-2072-2021; DeBoever, Christopher/ABA-9512-2020
OI Harismendy, Olivier/0000-0002-8098-9888; Lipton,
   Stuart/0000-0002-3490-1259; DeBoever, Christopher/0000-0002-1901-2576;
   Frazer, Kelly/0000-0002-6060-8902
FU University of California, San Diego; National Institute of General
   Medical Sciences [T32 GM008666]; California Institute for Regenerative
   Medicine (CIRM) Interdisciplinary Stem Cell Training Program at UCSD II
   [TG2-01154]; National Cancer Institute Pilot Project Grant in
   HIV-Associated Malignancy Research [P30CA23100];  [MH62962]; 
   [AG043384];  [MH59745];  [62512]
FX CD is supported in part by the University of California, San Diego,
   Genetics Training Program through an institutional training grant from
   the National Institute of General Medical Sciences, T32 GM008666 and the
   California Institute for Regenerative Medicine (CIRM) Interdisciplinary
   Stem Cell Training Program at UCSD II, TG2-01154. This work was
   supported by a National Cancer Institute Pilot Project Grant in
   HIV-Associated Malignancy Research (P30CA23100) and MH62962, AG043384
   (to Eliezer Masliah) and MH59745, 62512 (to EM Neuropath Core; PI: Igor
   Grant MD). The funders had no role in study design, data collection and
   analysis, decision to publish, or preparation of the manuscript.
CR ABDELHAMID M, 1992, VIROLOGY, V190, P168, DOI 10.1016/0042-6822(92)91202-6
   ACHESON NH, 1971, P NATL ACAD SCI USA, V68, P2231, DOI 10.1073/pnas.68.9.2231
   Arron ST, 2011, J INVEST DERMATOL, V131, P1745, DOI 10.1038/jid.2011.91
   BAER R, 1984, NATURE, V310, P207, DOI 10.1038/310207a0
   Barrett CL, 2013, PLOS ONE, V8, DOI 10.1371/journal.pone.0058714
   BASHIR RM, 1995, J NEURO-ONCOL, V24, P195, DOI 10.1007/BF01078490
   Bhaduri A, 2012, BIOINFORMATICS, V28, P1174, DOI 10.1093/bioinformatics/bts100
   Caldwell RG, 1998, IMMUNITY, V9, P405, DOI 10.1016/S1074-7613(00)80623-8
   CamilleriBroet S, 1997, HUM PATHOL, V28, P367, DOI 10.1016/S0046-8177(97)90137-4
   CHENGMAYER C, 1987, P NATL ACAD SCI USA, V84, P3526, DOI 10.1073/pnas.84.10.3526
   Chin L, 2008, NATURE, V455, P1061, DOI 10.1038/nature07385
   Clem AL, 2007, VIROL J, V4, DOI 10.1186/1743-422X-4-65
   Del Valle L, 2006, FRONT BIOSCI-LANDMRK, V11, P718, DOI 10.2741/1830
   Del Valle L, 2004, J VIROL, V78, P3462, DOI 10.1128/JVI.78.7.3462-3469.2004
   Dolan A, 2004, J GEN VIROL, V85, P1301, DOI 10.1099/vir.0.79888-0
   Engels EA, 2006, AIDS, V20, P1645, DOI 10.1097/01.aids.0000238411.75324.59
   Faux CE, 2011, EMERG INFECT DIS, V17, P296, DOI 10.3201/eid1702.101123
   Feldhahn M, 2011, EXP DERMATOL, V20, P766, DOI 10.1111/j.1600-0625.2011.01312.x
   Feng HC, 2008, SCIENCE, V319, P1096, DOI 10.1126/science.1152586
   Feng HC, 2007, J VIROL, V81, P11332, DOI 10.1128/JVI.00875-07
   FINE HA, 1993, ANN INTERN MED, V119, P1093, DOI 10.7326/0003-4819-119-11-199312010-00007
   Geron I, 2008, CANCER CELL, V13, P321, DOI 10.1016/j.ccr.2008.02.017
   Guterman KSA, 1996, CLIN NEUROPATHOL, V15, P79
   HENLE W, 1967, SCIENCE, V157, P1064, DOI 10.1126/science.157.3792.1064
   Houben R, 2010, J VIROL, V84, P7064, DOI 10.1128/JVI.02400-09
   HOUFF SA, 1988, NEW ENGL J MED, V318, P301, DOI 10.1056/NEJM198802043180507
   Isakov O, 2011, BIOINFORMATICS, V27, P2027, DOI 10.1093/bioinformatics/btr349
   Knowles DM, 2003, HEMATOL ONCOL CLIN N, V17, P785, DOI 10.1016/S0889-8588(03)00050-9
   Kostic AD, 2011, NAT BIOTECHNOL, V29, P393, DOI 10.1038/nbt.1868
   Kreuze JF, 2009, VIROLOGY, V388, P1, DOI 10.1016/j.virol.2009.03.024
   Kulesza CA, 2006, P NATL ACAD SCI USA, V103, P18302, DOI 10.1073/pnas.0608718103
   Larocca LM, 1998, BLOOD, V92, P1011
   LERNER MR, 1981, P NATL ACAD SCI-BIOL, V78, P805, DOI 10.1073/pnas.78.2.805
   Li H, 2009, BIOINFORMATICS, V25, P2078, DOI 10.1093/bioinformatics/btp352
   Li H, 2009, BIOINFORMATICS, V25, P1754, DOI 10.1093/bioinformatics/btp324
   Liu YX, 2012, PLOS ONE, V7, DOI 10.1371/journal.pone.0036383
   MACMAHON EME, 1991, LANCET, V338, P969, DOI 10.1016/0140-6736(91)91837-K
   Maginnis MS, 2009, SEMIN CANCER BIOL, V19, P261, DOI 10.1016/j.semcancer.2009.02.013
   MAJOR EO, 1992, CLIN MICROBIOL REV, V5, P49, DOI 10.1128/CMR.5.1.49-73.1992
   Martini F, 2004, CANCER EPIDEM BIOMAR, V13, P1819
   McLoughlin KS, 2011, BRIEF FUNCT GENOMICS, V10, P342, DOI 10.1093/bfgp/elr027
   Monaco MCG, 1996, J VIROL, V70, P7004, DOI 10.1128/JVI.70.10.7004-7012.1996
   Montesinos-Rongen M, 2001, ACTA NEUROPATHOL, V102, P489
   MORGELLO S, 1987, HUM PATHOL, V18, P289, DOI 10.1016/S0046-8177(87)80012-6
   Morgello S, 2001, NEUROPATH APPL NEURO, V27, P326, DOI 10.1046/j.0305-1846.2001.00334.x
   Murray JM, 2004, NEUROLOGY, V63, P1299, DOI 10.1212/01.WNL.0000141847.50925.08
   Muzny DM, 2012, NATURE, V487, P330, DOI 10.1038/nature11252
   Park S, 2007, BLOOD, V110, P972, DOI 10.1182/blood-2007-01-067769
   Portis T, 2004, ONCOGENE, V23, P8619, DOI 10.1038/sj.onc.1207905
   Quinlan AR, 2010, BIOINFORMATICS, V26, P841, DOI 10.1093/bioinformatics/btq033
   Reeves MB, 2007, SCIENCE, V316, P1345, DOI 10.1126/science.1142984
   Rowe DT, 1999, FRONT BIOSCI, V4, pD346
   Srivastava G, 2000, BLOOD, V95, P2443, DOI 10.1182/blood.V95.7.2443.007k18_2443_2445
   Stark TJ, 2012, J VIROL, V86, P226, DOI 10.1128/JVI.05903-11
   Thorley-Lawson DA, 2001, NAT REV IMMUNOL, V1, P75, DOI 10.1038/35095584
   Thorvaldsdóttir H, 2013, BRIEF BIOINFORM, V14, P178, DOI 10.1093/bib/bbs017
   TORNATORE C, 1992, ANN NEUROL, V31, P454, DOI 10.1002/ana.410310426
   Wolf T, 2005, LEUKEMIA LYMPHOMA, V46, P207, DOI 10.1080/10428190400015733
   Young LS, 2003, ONCOGENE, V22, P5108, DOI 10.1038/sj.onc.1206556
   Zerbino DR, 2008, GENOME RES, V18, P821, DOI 10.1101/gr.074492.107
   Zheng HY, 2004, ARCH VIROL, V149, P261, DOI 10.1007/s00705-003-0214-6
NR 61
TC 8
Z9 10
U1 0
U2 10
PU PUBLIC LIBRARY SCIENCE
PI SAN FRANCISCO
PA 1160 BATTERY STREET, STE 100, SAN FRANCISCO, CA 94111 USA
SN 1932-6203
J9 PLOS ONE
JI PLoS One
PD SEP 4
PY 2013
VL 8
IS 9
AR e73956
DI 10.1371/journal.pone.0073956
PG 7
WC Multidisciplinary Sciences
WE Science Citation Index Expanded (SCI-EXPANDED)
SC Science & Technology - Other Topics
GA 219OE
UT WOS:000324515600125
PM 24023918
OA Green Submitted, gold, Green Published
DA 2024-06-03
ER

PT J
AU Berghoff, AS
   Capper, D
   Preusser, M
AF Berghoff, Anna S.
   Capper, David
   Preusser, Matthias
TI Lack of BRAF V600E Protein Expression in Primary Central Nervous System
   Lymphoma
SO APPLIED IMMUNOHISTOCHEMISTRY & MOLECULAR MORPHOLOGY
LA English
DT Article
DE v-raf murine sarcoma viral oncogenes homolog B1; primary central nervous
   system lymphoma; BRAF V600E; PCNSL; mutation-specific monoclonal mouse
   antibody VE1
ID HAIRY-CELL LEUKEMIA; MUTATIONS; MELANOMA; METASTASES; CANCER
AB Background: Mutations in the v-raf murine sarcoma viral oncogenes homolog B1 (BRAF), most commonly of the V600E type, are present in a variety of human malignancies including malignant melanoma, papillary thyroid cancers, and hairy-cell leukemia and specific therapeutically active BRAF inhibitors exist. We aimed to investigate BRAF V600E protein expression in primary central nervous system lymphoma (PCNSL).
   Methods: We investigated BRAF V600E expression in formalin-fixed and paraffin-embedded surgical tissue specimens of 20 immunocompetent patients with PCNSL using the mutation-specific monoclonal mouse antibody VE1.
   Results: Ten male and 10 female patients with a median age of 60 years (range, 44 to 71 y) at time of operation were included. All cases were qualified as diffuse large B-cell lymphomas. None of the investigated cases demonstrated specific immunoreactivity for BRAF V600E mutation.
   Conclusions: Our data provide evidence that the BRAF V600E mutation is not pathobiologically relevant in PCNSL and as a consequence is not a feasible drug target in this tumor type.
C1 [Berghoff, Anna S.; Capper, David] Med Univ Vienna, Inst Neurol, Dept Neuropathol, A-1090 Vienna, Austria.
   [Berghoff, Anna S.; Preusser, Matthias] Med Univ Vienna, Ctr Comprehens Canc, A-1090 Vienna, Austria.
   [Preusser, Matthias] Med Univ Vienna, Dept Med 1, A-1090 Vienna, Austria.
   [Capper, David] Heidelberg Univ, Inst Pathol, Dept Neuropathol, Heidelberg, Germany.
   [Capper, David] German Canc Res Ctr, Clin Cooperat Unit Neuropathol, Heidelberg, Germany.
C3 Medical University of Vienna; Medical University of Vienna; Medical
   University of Vienna; Ruprecht Karls University Heidelberg; Helmholtz
   Association; German Cancer Research Center (DKFZ)
RP Preusser, M (corresponding author), Med Univ Vienna, Dept Med 1, Waehringer Guertel 18-20, A-1090 Vienna, Austria.
EM matthias.preuser@meduniwien.ac.at
RI Capper, David/I-8500-2014; Preusser, Matthias/C-8530-2011
OI Capper, David/0000-0003-1945-497X; Preusser,
   Matthias/0000-0003-3541-2315; Berghoff, Anna Sophie/0000-0001-9379-6797
CR Andrulis M, 2012, AM J SURG PATHOL
   Badalian-Very G, 2010, BLOOD, V116, P1919, DOI 10.1182/blood-2010-04-279083
   Bellinzona M, 2005, EJSO, V31, P100, DOI 10.1016/j.ejso.2004.10.002
   Brose MS, 2002, CANCER RES, V62, P6997
   Cantwell-Dorris ER, 2011, MOL CANCER THER, V10, P385, DOI 10.1158/1535-7163.MCT-10-0799
   Capper D, 2012, ACTA NEUROPATHOL, V123, P223, DOI 10.1007/s00401-011-0887-y
   Capper D, 2011, ACTA NEUROPATHOL, V122, P11, DOI 10.1007/s00401-011-0841-z
   Chapman PB, 2011, NEW ENGL J MED, V364, P2507, DOI 10.1056/NEJMoa1103782
   Davies H, 2002, NATURE, V417, P949, DOI 10.1038/nature00766
   Deckert M, 2011, LEUKEMIA, V25, P1797, DOI 10.1038/leu.2011.169
   Deckert M., 2007, WHO Classification of Tumours of the Central Nervous System, Vfourth, P188
   Dietrich S, 2012, NEW ENGL J MED, V366, P2038, DOI 10.1056/NEJMc1202124
   Falchook GS, 2012, LANCET, V379, P1893, DOI 10.1016/S0140-6736(12)60398-5
   Garnett MJ, 2004, CANCER CELL, V6, P313, DOI 10.1016/j.ccr.2004.09.022
   Hans CP, 2004, BLOOD, V103, P275, DOI 10.1182/blood-2003-05-1545
   Koperek O, 2012, AM J SURG PATHOL, V36, P844, DOI 10.1097/PAS.0b013e318246b527
   Lebbe C, 2012, MELANOMA RES
   Preusser M, 2010, PATHOLOGY, V42, P547, DOI 10.3109/00313025.2010.508786
   Tiacci E, 2011, NEW ENGL J MED, V364, P2305, DOI 10.1056/NEJMoa1014209
NR 19
TC 8
Z9 9
U1 0
U2 2
PU LIPPINCOTT WILLIAMS & WILKINS
PI PHILADELPHIA
PA 530 WALNUT ST, PHILADELPHIA, PA 19106-3621 USA
SN 1541-2016
EI 1533-4058
J9 APPL IMMUNOHISTO M M
JI Appl. Immunohistochem.
PD JUL
PY 2013
VL 21
IS 4
BP 351
EP 353
PG 3
WC Anatomy & Morphology; Medical Laboratory Technology; Pathology
WE Science Citation Index Expanded (SCI-EXPANDED)
SC Anatomy & Morphology; Medical Laboratory Technology; Pathology
GA 300NH
UT WOS:000330470100012
PM 23235345
DA 2024-06-03
ER

PT J
AU Cheatle, JT
   Aizenberg, MR
   Weinberg, JS
   Surdell, DL
AF Cheatle, Joseph T.
   Aizenberg, Michele R.
   Weinberg, Jeffrey S.
   Surdell, Daniel L.
TI Atypical Presentation of Primary Central Nervous System Non-Hodgkin
   Lymphoma in Immunocompetent Young Adults
SO WORLD NEUROSURGERY
LA English
DT Article
DE CNS lymphoma; Immunocompetent; Intraventricular; Primary choroid plexus;
   Septum pellucidum
ID PRIMARY CNS LYMPHOMA; RETICULUM-CELL SARCOMA; SEPTUM-PELLUCIDUM;
   CLINICAL CORRELATIONS; LATERAL VENTRICLE; CHOROID-PLEXUS; BRAIN; TUMORS;
   FEATURES
AB OBJECTIVE: Primary central nervous system non-Hodgkin lymphoma (PCNSL) is a malignant lymphoma limited to the cranial-spinal axis in the absence of systemic lymphoma. Historically, PCNSL accounts for fewer than 5% of all cases of primary intracranial neoplasms. PCNSL is rare in immunocompetent young adults. Although the prognosis for PCNSL is poor, approximately 20%-30% percent of cases achieve a cure.
   METHODS: We report two cases of PCNSL originating in the ventricle in otherwise healthy immunocompetent young adults.
   RESULTS: A 27-year-old man presented with 10 days of nausea, vomiting, and headache and was found to have a large intraventricular mass emanating from the choroid plexus with resultant hydrocephalus. He underwent placement of external ventricular drain and systemic and intrathecal chemotherapy for cytologically proven PCNSL. A 31-year-old pregnant woman presented with headaches, vision difficulties, and ataxia and was found to have a septum pellucidum mass. She underwent craniotomy and subtotal resection of the mass with subsequent systemic therapy and whole brain radiation for treatment of PCNSL.
   CONCLUSIONS: To our knowledge, this is the first report of primary CNS lymphoma of the choroid plexus and septum pellucidum in otherwise healthy, immunocompetent young adults.
C1 [Cheatle, Joseph T.; Aizenberg, Michele R.; Surdell, Daniel L.] Univ Nebraska Med Ctr, Div Neurosurg, Omaha, NE 68198 USA.
   [Weinberg, Jeffrey S.] Univ Texas MD Anderson Canc Ctr, Dept Neurosurg, Houston, TX 77030 USA.
C3 University of Nebraska System; University of Nebraska Medical Center;
   University of Texas System; UTMD Anderson Cancer Center
RP Aizenberg, MR (corresponding author), Univ Nebraska Med Ctr, Div Neurosurg, Omaha, NE 68198 USA.
EM maizenberg@unmc.edu
RI Aizenberg, Michele/ABB-9791-2020
OI Aizenberg, Michele/0000-0001-6689-8907; Weinberg,
   Jeffrey/0000-0001-5587-6673
CR Abrey LE, 2005, J CLIN ONCOL, V23, P5034, DOI 10.1200/JCO.2005.13.524
   BARNETT LB, 1974, J NEUROL NEUROSUR PS, V37, P966, DOI 10.1136/jnnp.37.8.966
   BASHIR R, 1992, J NEURO-ONCOL, V12, P103
   Bataille B, 2000, J NEUROSURG, V92, P261, DOI 10.3171/jns.2000.92.2.0261
   Batchelor T, 2006, J CLIN ONCOL, V24, P1281, DOI 10.1200/JCO.2005.04.8819
   BRAVERMAN S, 1967, ARCH OPHTHALMOL-CHIC, V78, P738, DOI 10.1001/archopht.1967.00980030740008
   Camilleri-Broet S, 1998, AM J CLIN PATHOL, V110, P607, DOI 10.1093/ajcp/110.5.607
   Cecchi PC, 2008, CLIN NEUROL NEUROSUR, V110, P75, DOI 10.1016/j.clineuro.2007.08.019
   Coulon A, 2002, EUR RADIOL, V12, P329, DOI 10.1007/s003300101037
   CRAIG DE, 1968, J NEUROSURG, V29, P183, DOI 10.3171/jns.1968.29.2.0183
   del Rio MS, 2009, ONCOLOGIST, V14, P526, DOI 10.1634/theoncologist.2008-0236
   EBY NL, 1988, CANCER-AM CANCER SOC, V62, P2461, DOI 10.1002/1097-0142(19881201)62:11<2461::AID-CNCR2820621135>3.0.CO;2-M
   FUKUI K, 1990, Neurologia Medico-Chirurgica, V30, P869, DOI 10.2176/nmc.30.869
   Gerstner ER, 2010, ARCH NEUROL-CHICAGO, V67, P291, DOI 10.1001/archneurol.2010.3
   Gu Y, 2010, J NEURO-ONCOL, V99, P277, DOI 10.1007/s11060-010-0122-z
   HANBERY JW, 1954, AMA ARCH NEUROL PSY, V71, P732, DOI 10.1001/archneurpsyc.1954.02320420060007
   Hochberg FH, 2007, NAT CLIN PRACT NEURO, V3, P24, DOI 10.1038/ncpneuro0395
   HUGHES RA, 1955, ARCH NEURO PSYCHIATR, V74, P253, DOI 10.1001/archneurpsyc.1955.02330150019003
   JELINEK J, 1990, AM J NEURORADIOL, V11, P567
   Jung TY, 2006, J NEURO-ONCOL, V80, P63, DOI 10.1007/s11060-006-9153-x
   Kadan-Lottick NS, 2002, CANCER, V95, P193, DOI 10.1002/cncr.10643
   Kelley TW, 2005, LEUKEMIA LYMPHOMA, V46, P1423, DOI 10.1080/10428190500205895
   MILLER DC, 1994, CANCER-AM CANCER SOC, V74, P1383, DOI 10.1002/1097-0142(19940815)74:4<1383::AID-CNCR2820740432>3.0.CO;2-1
   NISHIO S, 1990, NEUROSURGERY, V27, P224, DOI 10.1227/00006123-199008000-00009
   Olson JE, 2002, CANCER, V95, P1504, DOI 10.1002/cncr.10851
   SCHAUMBURG HH, 1972, BRAIN, V95, P199, DOI 10.1093/brain/95.2.199
   Terasaki M, 2006, LEUKEMIA LYMPHOMA, V47, P1680, DOI 10.1080/10428190600612503
NR 27
TC 8
Z9 10
U1 0
U2 6
PU ELSEVIER SCIENCE INC
PI NEW YORK
PA 360 PARK AVE SOUTH, NEW YORK, NY 10010-1710 USA
SN 1878-8750
J9 WORLD NEUROSURG
JI World Neurosurg.
PD MAR-APR
PY 2013
VL 79
IS 3-4
DI 10.1016/j.wneu.2012.07.026
PG 5
WC Clinical Neurology; Surgery
WE Science Citation Index Expanded (SCI-EXPANDED)
SC Neurosciences & Neurology; Surgery
GA 166CQ
UT WOS:000320532500002
PM 22885166
DA 2024-06-03
ER

PT J
AU Chen, BB
   Xu, XP
   Shen, L
   Han, TJ
   Lin, ZG
   Chen, Z
   Kang, H
   Huang, B
   Lin, GW
AF Chen Bo-bin
   Xu Xiao-ping
   Shen Lin
   Han Tian-jie
   Lin Zhi-guang
   Chen Zi
   Kang Hui
   Huang Bo
   Lin Guo-wei
TI Prognostic value of clinical characteristics and immunophenotypic
   biomarkers in 115 patients with primary central nervous system lymphoma
SO CHINESE MEDICAL JOURNAL
LA English
DT Article
DE primary central nervous system lymphoma; prognosis;
   immunochemohistorical marker; Cyclin D3; Cyclin E
ID NON-HODGKINS-LYMPHOMA; CANCER; FOXP1; OVEREXPRESSION; CHEMOTHERAPY;
   EXPRESSION; MANAGEMENT; SURVIVAL
AB Background Clinical outcome in patients with primary central nervous lymphoma (PCNSL) is variable and poorly predictable. This study investigated the association of clinical features and immune markers with prognosis of patients with PCNSL.
   Methods One hundred and fifteen newly diagnosed PCNSL patients at the study institution were considered eligible for this study. Clinical characteristics and biochemical assay data were collected. Immunohistochemical staining of Cyclin D3, Cyclin E, Foxp1, and LMO2 were performed. All cases were followed-up regularly.
   Results The common sites of involvement were frontal lobe (54.8%) and thalamus (16.5%). Diffuse large B-cell lymphoma composed of 96.5% of the cases. The median overall survival was 22 (4-41) months, and the 5-year survival rate was 22.8%. Age >65 years, serum globulin >40 g/L, large size of tumor, lymphocyte count >= 1x10(9)/L, and expression of Cyclin D3 and Cyclin E were associated with poor prognosis of PCNSL. Expressions of Foxp1, LMO2, and CD44 were not related to the survival. Expression of Cyclin E, large tumor size, and high serum globulin were independent prognostic factors for PCNSL.
   Conclusions PCNSL prognosis is relatively poor. Age, high tumor burden, higher lymphocyte count, expression of Cyclin D3, and Cyclin E are inferior prognostic factors for PCNSL.
C1 [Chen Bo-bin; Xu Xiao-ping; Shen Lin; Han Tian-jie; Lin Zhi-guang; Chen Zi; Kang Hui; Huang Bo; Lin Guo-wei] Fudan Univ, Shanghai Med Coll, Huashan Hosp, Dept Hematol, Shanghai 200040, Peoples R China.
C3 Fudan University
RP Xu, XP (corresponding author), Fudan Univ, Shanghai Med Coll, Huashan Hosp, Dept Hematol, Shanghai 200040, Peoples R China.
EM xpxu1111@163.com
FU Shanghai Health Bureau [2008064]; Shanghai Natural Science Fund
   [10ZR1405200]
FX The study was supported by the Scientific Fund of Shanghai Health Bureau
   (No. 2008064) and the Shanghai Natural Science Fund (No. 10ZR1405200).
CR Abrey LE, 2006, J CLIN ONCOL, V24, P5711, DOI 10.1200/JCO.2006.08.2941
   [Anonymous], 2008, WHO Classification of Tumors of Haematopoietic and Lymphoid Tissues
   Batchelor TT, 2011, NEUROLOGY, V76, P929, DOI 10.1212/WNL.0b013e31820f2d94
   Bayraktar S, 2011, J NEURO-ONCOL, V101, P257, DOI 10.1007/s11060-010-0252-3
   Bessell EM, 2004, INT J RADIAT ONCOL, V59, P501, DOI 10.1016/j.ijrobp.2003.11.001
   Bhagavathi S, 2008, ARCH PATHOL LAB MED, V132, P1830, DOI 10.1043/1543-2165-132.11.1830
   Campen CJ, 2011, J NEURO-ONCOL, V101, P345, DOI 10.1007/s11060-010-0279-5
   Courts C, 2009, J NEUROPATH EXP NEUR, V68, P972, DOI 10.1097/NEN.0b013e3181b31cd6
   del Rio MS, 2009, ONCOLOGIST, V14, P526, DOI 10.1634/theoncologist.2008-0236
   Ferreri AJM, 2003, J CLIN ONCOL, V21, P266, DOI 10.1200/JCO.2003.09.139
   Filipits M, 2002, CLIN CANCER RES, V8, P729
   Grulich AE, 2000, AIDS, V14, P133, DOI 10.1097/00002030-200001280-00008
   Haldorsen IS, 2007, CANCER, V110, P1803, DOI 10.1002/cncr.22989
   Hoeller S, 2010, HISTOPATHOLOGY, V57, P73, DOI 10.1111/j.1365-2559.2010.03600.x
   Huang H, 2011, CHINESE MED J-PEKING, V124, P1026, DOI 10.3760/cma.j.issn.0366-6999.2011.07.015
   Illerhaus G, 2009, ANN ONCOL, V20, P319, DOI 10.1093/annonc/mdn628
   Kawai N, 2010, J NEURO-ONCOL, V100, P225, DOI 10.1007/s11060-010-0182-0
   Li HJ, 2011, CHINESE MED J-PEKING, V124, P1427, DOI 10.3760/cma.j.issn.0366-6999.2011.09.026
   Liu BL, 2009, ONCOL REP, V22, P439, DOI 10.3892/or_00000455
   Metcalf RA, 2010, MODERN PATHOL, V23, P420, DOI 10.1038/modpathol.2009.173
   Moller MB, 2003, DAN MED BULL, V50, P118
   Natkunam Y, 2008, J CLIN ONCOL, V26, P447, DOI 10.1200/JCO.2007.13.0690
   Natkunam Y, 2007, BLOOD, V109, P1636, DOI 10.1182/blood-2006-08-039024
   Ney DE, 2010, CANCER-AM CANCER SOC, V116, P4605, DOI 10.1002/cncr.25363
   Norden AD, 2011, J NEURO-ONCOL, V101, P487, DOI 10.1007/s11060-010-0269-7
   Nyman H, 2009, EUR J HAEMATOL, V82, P364, DOI 10.1111/j.1600-0609.2009.01222.x
   PARKER D, 1994, HEMATOL ONCOL, V12, P15, DOI 10.1002/hon.2900120104
   Preusser M, 2010, PATHOLOGY, V42, P547, DOI 10.3109/00313025.2010.508786
   Raoux D, 2010, NEUROPATHOLOGY, V30, P232, DOI 10.1111/j.1440-1789.2009.01074.x
   Reni M, 1997, ANN ONCOL, V8, P227, DOI 10.1023/A:1008201717089
   Schuurmans M, 2010, BRIT J HAEMATOL, V151, P179, DOI 10.1111/j.1365-2141.2010.08328.x
   SHIPP MA, 1993, NEW ENGL J MED, V329, P987, DOI 10.1056/nejm199309303291402
   Song MK, 2011, J NEURO-ONCOL, V104, P825, DOI 10.1007/s11060-011-0555-z
   Sorensen AG, 2001, J CLIN ONCOL, V19, P551, DOI 10.1200/JCO.2001.19.2.551
   Swinnen LJ, 2009, CURR OPIN ONCOL, V21, P393, DOI 10.1097/CCO.0b013e32832f3cb7
   Tzankov A, 2006, CLIN CANCER RES, V12, P2125, DOI 10.1158/1078-0432.CCR-05-2135
NR 36
TC 8
Z9 10
U1 1
U2 5
PU LIPPINCOTT WILLIAMS & WILKINS
PI PHILADELPHIA
PA TWO COMMERCE SQ, 2001 MARKET ST, PHILADELPHIA, PA 19103 USA
SN 0366-6999
EI 2542-5641
J9 CHINESE MED J-PEKING
JI Chin. Med. J.
PD FEB 5
PY 2013
VL 126
IS 3
BP 482
EP 487
DI 10.3760/cma.j.issn.0366-6999.20120844
PG 6
WC Medicine, General & Internal
WE Science Citation Index Expanded (SCI-EXPANDED)
SC General & Internal Medicine
GA 153WJ
UT WOS:000319632900016
PM 23422111
OA gold
DA 2024-06-03
ER

PT J
AU Campen, CJ
   Tombleson, RL
   Green, MR
AF Campen, Christopher J.
   Tombleson, Rebecca L.
   Green, Myke R.
TI High-dose chemotherapy with hematopoietic stem cell transplantation for
   the treatment of primary central nervous system lymphoma
SO JOURNAL OF NEURO-ONCOLOGY
LA English
DT Review
DE Stem cell transplantation; Dose intensity; Primary CNS lymphoma; PCNSL;
   High dose chemotherapy
ID PRIMARY CNS LYMPHOMA; RECURRENT PRIMARY CNS; 3-WEEKLY CHOP CHEMOTHERAPY;
   UNDER-THE-CURVE; SALVAGE THERAPY; IMMUNOCOMPETENT PATIENTS; AGGRESSIVE
   LYMPHOMAS; 1ST-LINE TREATMENT; BREAST-CANCER; PHASE-II
AB Primary central nervous system lymphoma (PCNSL) is a rare B-cell lymphoid neoplasm for which current regimens utilizing standard-dose chemotherapy and/or radiation therapy lead to high relapse rates and/or unacceptable neurologic sequelae. High-dose chemotherapy followed by hematopoietic stem cell transplantation may overcome limitations of current treatment schemas. A search was performed of all English-language literature (1968 to June 2009) within the MEDLINE, EMBASE and Cochrane Library databases to identify relevant clinical trials using the terms stem cell transplantation, bone marrow transplantation, primary central nervous system lymphoma, and PCNSL. Bibliographies were reviewed to extract other relevant articles. Use of high-dose chemotherapy followed by hematopoietic stem cell transplantation for the treatment of PCNSL in a predominantly elderly population is feasible. Use of this treatment modality for newly diagnosed and recurrent or relapsed disease is burdened by a paucity of data guiding patient selection, optimal induction regimen, stem cell mobilization and conditioning chemotherapy. Data are also sparse and confounding regarding timing of initiation of this procedure relative to the natural history of the disease and timing of each chemotherapy regimen relative to each other. High-dose chemotherapy followed by hematopoietic stem cell transplantation remains an experimental procedure with insufficient data to guide clinicians. However, the data are encouraging and merit continued research to guide patient selection and treatment regimens which may produce optimal outcomes.
C1 [Campen, Christopher J.; Green, Myke R.] Univ Med Ctr, Arizona Canc Ctr, Dept Hematol & Med Oncol, Tucson, AZ 85724 USA.
   [Campen, Christopher J.; Green, Myke R.] Univ Med Ctr, Dept Pharm, Tucson, AZ 85724 USA.
   [Tombleson, Rebecca L.] Univ S Florida, Coll Med, H Lee Moffitt Canc Ctr & Res Inst, Dept Oncol Sci, Tampa, FL 33612 USA.
C3 Arizona Center Cancer Care; State University System of Florida;
   University of South Florida; H Lee Moffitt Cancer Center & Research
   Institute
RP Green, MR (corresponding author), Univ Med Ctr, Arizona Canc Ctr, Dept Hematol & Med Oncol, POB 245009,1501 N Campbell Ave, Tucson, AZ 85724 USA.
EM mgreen@umcaz.edu
CR Abrey LE, 2006, J CLIN ONCOL, V24, P5711, DOI 10.1200/JCO.2006.08.2941
   Abrey LE, 2003, J CLIN ONCOL, V21, P4151, DOI 10.1200/JCO.2003.05.024
   ABREY LE, 2001, P AN M AM SOC CLIN, V20, pA2055
   Arellano-Rodrigo E, 2003, EUR J HAEMATOL, V70, P219, DOI 10.1034/j.1600-0609.2003.00045.x
   Armstrong CL, 2002, NEUROLOGY, V59, P40, DOI 10.1212/WNL.59.1.40
   Batchelor T, 2006, J CLIN ONCOL, V24, P1281, DOI 10.1200/JCO.2005.04.8819
   Batchelor T, 2003, J CLIN ONCOL, V21, P1044, DOI 10.1200/JCO.2003.03.036
   Bhagavathi S, 2008, ARCH PATHOL LAB MED, V132, P1830, DOI 10.1043/1543-2165-132.11.1830
   Blay JY, 1998, J CLIN ONCOL, V16, P864, DOI 10.1200/JCO.1998.16.3.864
   BREITHAUPT H, 1982, CANCER-AM CANCER SOC, V50, P1248, DOI 10.1002/1097-0142(19821001)50:7<1248::AID-CNCR2820500705>3.0.CO;2-5
   Brevet M, 2005, EUR J HAEMATOL, V75, P288, DOI 10.1111/j.1600-0609.2005.00508.x
   Cheng G, 2003, BONE MARROW TRANSPL, V31, P679, DOI 10.1038/sj.bmt.1703917
   Colombat P, 2006, BONE MARROW TRANSPL, V38, P417, DOI 10.1038/sj.bmt.1705452
   Correa DD, 2004, NEUROLOGY, V62, P548, DOI 10.1212/01.WNL.0000109673.75316.D8
   CROSSEN JR, 1994, J CLIN ONCOL, V12, P627, DOI 10.1200/JCO.1994.12.3.627
   de Boer AG, 2007, ANNU REV PHARMACOL, V47, P323, DOI 10.1146/annurev.pharmtox.47.120505.105237
   DeAngelis LM, 2002, J CLIN ONCOL, V20, P4643, DOI 10.1200/JCO.2002.11.013
   DEANGELIS LM, 1991, RAD INJURY NERVOUS S, P361
   Enting RH, 2004, NEUROLOGY, V63, P901, DOI 10.1212/01.WNL.0000137050.43114.42
   EPELBAUM R, 1990, CANCER-AM CANCER SOC, V66, P1124, DOI 10.1002/1097-0142(19900915)66:6<1124::AID-CNCR2820660608>3.0.CO;2-T
   Ferreri AJM, 2003, J CLIN ONCOL, V21, P2407, DOI 10.1200/JCO.2003.01.135
   Ferreri AJM, 2003, J CLIN ONCOL, V21, P266, DOI 10.1200/JCO.2003.09.139
   Ferreri AJM, 2004, BRIT J CANCER, V90, P353, DOI 10.1038/sj.bjc.6601472
   Ferreri AJM, 2008, LEUKEMIA LYMPHOMA, V49, P2042, DOI 10.1080/10428190802381238
   Ferreri AJM, 2007, CRIT REV ONCOL HEMAT, V63, P257, DOI 10.1016/j.critrevonc.2007.04.012
   Ferreri AJM, 2009, LANCET, V374, P1512, DOI 10.1016/S0140-6736(09)61416-1
   Fischer L, 2006, ANN ONCOL, V17, P1141, DOI 10.1093/annonc/mdl070
   Fischer L, 2004, NEUROLOGY, V62, P1885, DOI 10.1212/01.WNL.0000125334.16420.D4
   Fliessbach K, 2005, NEUROLOGY, V64, P1184, DOI 10.1212/01.WNL.0000156350.49336.E2
   Gavrilovic IT, 2006, J CLIN ONCOL, V24, P4570, DOI 10.1200/JCO.2006.06.6910
   Gerstner E, 2007, EXPERT REV ANTICANC, V7, P689, DOI 10.1586/14737140.7.5.689
   Goldspiel BR, 2004, PHARMACOTHERAPY, V24, P1347, DOI 10.1592/phco.24.14.1347.43154
   GOUYETTE A, 1986, CANCER CHEMOTH PHARM, V16, P184
   Green MR, 2006, EXPERT REV NEUROTHER, V6, P635, DOI 10.1586/14737175.6.5.635
   Herrlinger U, 2000, NEUROLOGY, V54, P1707, DOI 10.1212/WNL.54.8.1707
   Herrlinger U, 1999, J NEURO-ONCOL, V43, P219, DOI 10.1023/A:1006298201101
   HO DHW, 1971, CLIN PHARMACOL THER, V12, P944
   Holmberg LA, 2006, EXP HEMATOL, V34, P811, DOI 10.1016/j.exphem.2006.04.014
   HOLTHUIS JJM, 1986, EUR J CANCER CLIN ON, V22, P1149, DOI 10.1016/0277-5379(86)90315-9
   Illerhaus G, 2009, ANN ONCOL, V20, P319, DOI 10.1093/annonc/mdn628
   Illerhaus G, 2007, HAEMATOLOGICA, V93, P147, DOI 10.3324/haematol.11771
   Illerhaus G, 2006, J CLIN ONCOL, V24, P3865, DOI 10.1200/JCO.2006.06.2117
   Joerger M, 2010, BRIT J CANCER, V102, P673, DOI 10.1038/sj.bjc.6605559
   Khalfallah S, 1996, BONE MARROW TRANSPL, V18, P1021
   KWAK LW, 1990, J CLIN ONCOL, V8, P963, DOI 10.1200/JCO.1990.8.6.963
   Mehnert A, 2007, PATIENT EDUC COUNS, V66, P108, DOI 10.1016/j.pec.2006.11.005
   Milpied N, 2004, NEW ENGL J MED, V350, P1287, DOI 10.1056/NEJMoa031770
   Montemurro M, 2007, ANN ONCOL, V18, P665, DOI 10.1093/annonc/mdl458
   Muldoon LL, 2007, J CLIN ONCOL, V25, P2295, DOI 10.1200/JCO.2006.09.9861
   Nguyen PL, 2005, J CLIN ONCOL, V23, P1507, DOI 10.1200/JCO.2005.01.161
   Omuro AMP, 2005, ARCH NEUROL-CHICAGO, V62, P1595, DOI 10.1001/archneur.62.10.1595
   Patte C., 1990, MED PEDIATR ONCOL, V18, P406
   Pfreundschuh M, 2004, BLOOD, V104, P626, DOI 10.1182/blood-2003-06-2094
   Pfreundschuh M, 2004, BLOOD, V104, P634, DOI 10.1182/blood-2003-06-2095
   PHILIP T, 1995, NEW ENGL J MED, V333, P1540, DOI 10.1056/NEJM199512073332305
   Pitini V, 2007, J NEURO-ONCOL, V83, P291, DOI 10.1007/s11060-006-9324-9
   Plotkin SR, 2001, LANCET ONCOL, V2, P455
   Plotkin SR, 2004, CLIN CANCER RES, V10, P5643, DOI 10.1158/1078-0432.CCR-04-0159
   Reni M, 2007, BRIT J CANCER, V96, P864, DOI 10.1038/sj.bjc.6603660
   Reni M, 2004, EUR J CANCER, V40, P1682, DOI 10.1016/j.ejca.2004.03.008
   Reni M, 1997, ANN ONCOL, V8, P227, DOI 10.1023/A:1008201717089
   Reni M, 2000, J NATL CANCER I, V92, P575, DOI 10.1093/jnci/92.7.575
   Schabet M, 1999, J NEURO-ONCOL, V43, P199, DOI 10.1023/A:1006290032052
   Soussain C, 2001, J CLIN ONCOL, V19, P742, DOI 10.1200/JCO.2001.19.3.742
   Soussain C, 2008, J CLIN ONCOL, V26, P2512, DOI 10.1200/JCO.2007.13.5533
   Tilly H, 2003, BLOOD, V102, P4284, DOI 10.1182/blood-2003-02-0542
   Varadi G, 1999, LEUKEMIA LYMPHOMA, V34, P185, DOI 10.3109/10428199909083396
   Voloschin AD, 2008, J NEURO-ONCOL, V86, P211, DOI 10.1007/s11060-007-9464-6
   Watanabe T, 2003, J NEURO-ONCOL, V63, P87, DOI 10.1023/A:1023760824739
   WIEBE VJ, 1992, CRIT REV ONCOL HEMAT, V13, P241, DOI 10.1016/1040-8428(92)90092-5
   Wong ET, 2004, CANCER-AM CANCER SOC, V101, P139, DOI 10.1002/cncr.20339
   Yamanaka R, 2007, LEUKEMIA LYMPHOMA, V48, P1429, DOI 10.1080/10428190701370605
NR 72
TC 8
Z9 9
U1 0
U2 3
PU SPRINGER
PI NEW YORK
PA ONE NEW YORK PLAZA, SUITE 4600, NEW YORK, NY, UNITED STATES
SN 0167-594X
EI 1573-7373
J9 J NEURO-ONCOL
JI J. Neuro-Oncol.
PD FEB
PY 2011
VL 101
IS 3
BP 345
EP 355
DI 10.1007/s11060-010-0279-5
PG 11
WC Oncology; Clinical Neurology
WE Science Citation Index Expanded (SCI-EXPANDED)
SC Oncology; Neurosciences & Neurology
GA 709VI
UT WOS:000286469100001
PM 20607357
DA 2024-06-03
ER

PT J
AU Graber, JJ
   Omuro, A
AF Graber, Jerome J.
   Omuro, Antonio
TI Pharmacotherapy for Primary CNS Lymphoma Progress Beyond Methotrexate?
SO CNS DRUGS
LA English
DT Article
ID CENTRAL-NERVOUS-SYSTEM; HIGH-DOSE METHOTREXATE; WHOLE-BRAIN
   RADIOTHERAPY; STEM-CELL TRANSPLANTATION; RECURRENT PRIMARY CNS;
   MULTICENTER PHASE-II; TO-TREAT ANALYSIS; DEFERRED RADIOTHERAPY;
   INTRAOCULAR LYMPHOMA; INTRAVENTRICULAR CHEMOTHERAPY
AB Studies conducted in the 1990s have established that high-dose methotrexate-based chemotherapy added to whole-brain radiotherapy improves survival in primary CNS lymphoma (PCNSL). However, radiotherapy-related delayed neurotoxicity has emerged as a serious complication of chemoradiotherapy, particularly in the elderly. Unfortunately, omitting radiotherapy results in decreased progression-free survival, and therefore establishing more effective chemotherapy regimens is necessary in order to improve the number of long-term remissions. Recent studies have suggested that a combination of drugs is superior to single-agent methotrexate, but the optimal chemotherapy combination and the role of alternative consolidation treatments such as reduced-dose radiotherapy and high-dose chemotherapy with stem cell rescue remain to be defined. In this article, we review the multiple chemotherapy options reported in newly diagnosed and in progressive/refractory PCNSL, including recently reported and ongoing clinical trials, as well as future perspectives.
C1 [Graber, Jerome J.; Omuro, Antonio] Mem Sloan Kettering Canc Ctr, Dept Neurol, New York, NY 10065 USA.
C3 Memorial Sloan Kettering Cancer Center
RP Omuro, A (corresponding author), Mem Sloan Kettering Canc Ctr, Dept Neurol, 1275 York Ave, New York, NY 10065 USA.
EM OmuroA@mskcc.org
RI Graber, Jerome J/A-6099-2012
OI Omuro, Antonio/0000-0003-4299-3664; Graber, Jerome/0000-0001-5357-2932
CR Abrey LE, 2003, J CLIN ONCOL, V21, P4151, DOI 10.1200/JCO.2003.05.024
   Abrey LE, 2000, J CLIN ONCOL, V18, P3144, DOI 10.1200/JCO.2000.18.17.3144
   Angelov L, 2009, J CLIN ONCOL, V27, P3503, DOI 10.1200/JCO.2008.19.3789
   Arellano-Rodrigo E, 2003, EUR J HAEMATOL, V70, P219, DOI 10.1034/j.1600-0609.2003.00045.x
   Batchelor T, 2005, ANN ONCOL, V16, P125
   Batchelor T, 2003, J CLIN ONCOL, V21, P1044, DOI 10.1200/JCO.2003.03.036
   Bessell EM, 2002, J CLIN ONCOL, V20, P231, DOI 10.1200/JCO.20.1.231
   Cheng G, 2003, BONE MARROW TRANSPL, V31, P679, DOI 10.1038/sj.bmt.1703917
   Colombat P, 2006, BONE MARROW TRANSPL, V38, P417, DOI 10.1038/sj.bmt.1705452
   DEANGELIS LM, 1992, J CLIN ONCOL, V10, P635, DOI 10.1200/JCO.1992.10.4.635
   DeAngelis LM, 2002, J CLIN ONCOL, V20, P4643, DOI 10.1200/JCO.2002.11.013
   Enting RH, 2004, NEUROLOGY, V63, P901, DOI 10.1212/01.WNL.0000137050.43114.42
   Ferreri AJM, 2006, NEUROLOGY, V66, P1435, DOI 10.1212/01.wnl.0000210464.94122.e1
   Ferreri AJM, 2009, LANCET, V374, P1512, DOI 10.1016/S0140-6736(09)61416-1
   Fischer L, 2006, ANN ONCOL, V17, P1141, DOI 10.1093/annonc/mdl070
   GABBAI AA, 1989, J NEUROSURG, V70, P190, DOI 10.3171/jns.1989.70.2.0190
   Gavrilovic I, 2005, NEURO-ONCOLOGY, V7, P349
   Herrlinger U, 2000, NEUROLOGY, V54, P1707, DOI 10.1212/WNL.54.8.1707
   Herrlinger U, 2005, ANN NEUROL, V57, P843, DOI 10.1002/ana.20495
   Herrlinger U, 2002, ANN NEUROL, V51, P247, DOI 10.1002/ana.10102
   Hoang-Xuan K, 2003, J CLIN ONCOL, V21, P2726, DOI 10.1200/JCO.2003.11.036
   Hottinger AF, 2007, NEUROLOGY, V69, P1178, DOI 10.1212/01.wnl.0000276986.19602.c1
   Illerhaus G, 2009, ANN ONCOL, V20, P319, DOI 10.1093/annonc/mdn628
   Illerhaus G, 2007, HAEMATOLOGICA, V93, P147, DOI 10.3324/haematol.11771
   Illerhaus G, 2006, J CLIN ONCOL, V24, P3865, DOI 10.1200/JCO.2006.06.2117
   Iwamoto FM, 2007, CANCER, V110, P2528, DOI 10.1002/cncr.23077
   Juergens A, 2006, J NEUROL, V253, P23
   Juergens A, 2010, ANN NEUROL, V67, P182, DOI 10.1002/ana.21824
   Korfel A, 2005, BRIT J HAEMATOL, V128, P177, DOI 10.1111/j.1365-2141.2004.05284.x
   Montemurro M, 2007, ANN ONCOL, V18, P665, DOI 10.1093/annonc/mdl458
   NELSON DF, 1992, INT J RADIAT ONCOL, V23, P9, DOI 10.1016/0360-3016(92)90538-S
   Nguyen PL, 2005, J CLIN ONCOL, V23, P1507, DOI 10.1200/JCO.2005.01.161
   Norden AD, 2011, J NEURO-ONCOL, V101, P487, DOI 10.1007/s11060-010-0269-7
   O'Brien P, 2000, J CLIN ONCOL, V18, P519, DOI 10.1200/JCO.2000.18.3.519
   O'Neill B P, 1999, Neuro Oncol, V1, P196, DOI 10.1093/neuonc/1.3.196
   OMURO A, J NEUROONCOL
   Omuro AMP, 2005, NEUROLOGY, V64, P69, DOI 10.1212/01.WNL.0000148641.98241.5E
   Omuro AMP, 2005, ARCH NEUROL-CHICAGO, V62, P1595, DOI 10.1001/archneur.62.10.1595
   Omuro AMP, 2007, J NEURO-ONCOL, V85, P207, DOI 10.1007/s11060-007-9397-0
   Panageas KS, 2007, CANCER, V110, P1338, DOI 10.1002/cncr.22907
   Pels H, 2003, J CLIN ONCOL, V21, P4489, DOI 10.1200/JCO.2003.04.056
   Pels H, 2009, J NEURO-ONCOL, V91, P299, DOI 10.1007/s11060-008-9712-4
   Plotkin SR, 2004, CLIN CANCER RES, V10, P5643, DOI 10.1158/1078-0432.CCR-04-0159
   Poortmans PMP, 2003, J CLIN ONCOL, V21, P4483, DOI 10.1200/JCO.2003.03.108
   Reni M, 2007, BRIT J CANCER, V96, P864, DOI 10.1038/sj.bjc.6603660
   Reni M, 2004, EUR J CANCER, V40, P1682, DOI 10.1016/j.ejca.2004.03.008
   Rubenstein JL, 2007, J CLIN ONCOL, V25, P1350, DOI 10.1200/JCO.2006.09.7311
   Schultz C, 1996, J CLIN ONCOL, V14, P556, DOI 10.1200/JCO.1996.14.2.556
   Shah GD, 2007, J CLIN ONCOL, V25, P4730, DOI 10.1200/JCO.2007.12.5062
   Soussain C, 2001, J CLIN ONCOL, V19, P742, DOI 10.1200/JCO.2001.19.3.742
   Soussain C, 2008, J CLIN ONCOL, V26, P2512, DOI 10.1200/JCO.2007.13.5533
   Thiel E, 2010, LANCET ONCOL, V11, P1036, DOI 10.1016/S1470-2045(10)70229-1
   Widemann BC, 2010, J CLIN ONCOL, V28, P3979, DOI 10.1200/JCO.2009.25.4540
   Wong ET, 2004, CANCER-AM CANCER SOC, V101, P139, DOI 10.1002/cncr.20339
   Yamanaka R, 2005, ANN HEMATOL, V84, P447, DOI 10.1007/s00277-005-1005-9
   Yoon DH, 2011, BONE MARROW TRANSPL, V46, P105, DOI 10.1038/bmt.2010.71
   Zhu JJ, 2009, NEURO-ONCOLOGY, V11, P211, DOI 10.1215/15228517-2008-067
NR 57
TC 8
Z9 8
U1 0
U2 4
PU ADIS INT LTD
PI NORTHCOTE
PA 5 THE WAREHOUSE WAY, NORTHCOTE 0627, AUCKLAND, NEW ZEALAND
SN 1172-7047
EI 1179-1934
J9 CNS DRUGS
JI CNS Drugs
PY 2011
VL 25
IS 6
BP 447
EP 457
DI 10.2165/11589030-000000000-00000
PG 11
WC Clinical Neurology; Pharmacology & Pharmacy; Psychiatry
WE Science Citation Index Expanded (SCI-EXPANDED)
SC Neurosciences & Neurology; Pharmacology & Pharmacy; Psychiatry
GA 789QN
UT WOS:000292531500001
PM 21649446
DA 2024-06-03
ER

PT J
AU Fadoukhair, Z
   Amzerin, M
   Ismaili, N
   Belbaraka, R
   Latib, R
   Sbitti, Y
   M'rabti, H
   Boutayeb, S
   Ichou, M
   Errihani, H
AF Fadoukhair, Zouhour
   Amzerin, Mounia
   Ismaili, Nabil
   Belbaraka, Rhizlane
   Latib, Rachida
   Sbitti, Yassir
   M'rabti, Hind
   Boutayeb, Saber
   Ichou, Mohammed
   Errihani, Hassan
TI Symptomatic hypopituitarism revealing primary suprasellar lymphoma
SO BMC ENDOCRINE DISORDERS
LA English
DT Article
ID CENTRAL-NERVOUS-SYSTEM; MALIGNANT-LYMPHOMA; CELL TYPE; PITUITARY
AB Background: The most common cause of hypopituitarism is pituitary adenoma. However, in the case of suprasellar masses different etiologies are possible. We report an unusual case of primary suprasellar lymphoma presented with hypopituitarism.
   Case presentation: A 26 year old woman presented with amenorrhea, galactorrhea and neurological disorders. Also, the laboratory work-up revealed partial hypopituitarism. The magnetic resonance imaging of the head showed a suprasellar mass. A presumptive diagnosis of granulomatous processes was made and the patient was given steroid therapy. Repeated brain MRI detected new lesions in the brain with regression of the suprasellar mass. Stereotactic biopsy of the paraventricular lesion revealed the diagnosis of B-cell lymphoma.
   Conclusion: This case presentation reports a rare cause of hypopituitarism. Primary suprasellar lymphoma is extremely rare and represented a real diagnostic challenge. Besides, suprasellar masses are varied in aetiology and can present diagnostic problems for a radiologist. Also, because of the increased incidence of PCNSL, lymphoma must be kept in mind in the differential diagnosis of lesions in the suprasellar region.
C1 [Fadoukhair, Zouhour; Amzerin, Mounia; Ismaili, Nabil; Belbaraka, Rhizlane; M'rabti, Hind; Boutayeb, Saber; Errihani, Hassan] Natl Inst Oncol, Dept Med Oncol, Rabat, Morocco.
   [Latib, Rachida] Natl Inst Oncol, Dept Radiol, Rabat, Morocco.
   [Sbitti, Yassir; Ichou, Mohammed] Mil Instruct Hosp Mohammed V, Dept Med Oncol, Rabat, Morocco.
C3 Mohammed V University in Rabat; Ibn sina University Hospital Center of
   Rabat; Mohammed V University in Rabat; Ibn sina University Hospital
   Center of Rabat; Mohammed V University in Rabat; Ibn sina University
   Hospital Center of Rabat
RP Fadoukhair, Z (corresponding author), Natl Inst Oncol, Dept Med Oncol, Rabat, Morocco.
EM zouhour.fa@hotmail.com
CR Andra Giustina, 2001, J CLIN ENDOCRINOL ME
   Au WY, 2000, AM J HEMATOL, V63, P231, DOI 10.1002/(SICI)1096-8652(200004)63:4<231::AID-AJH14>3.0.CO;2-Z
   Bessell EM, 2007, EUR J CANCER, V43, P1141, DOI 10.1016/j.ejca.2006.12.011
   Freda PU, 1999, ENDOCRIN METAB CLIN, V28, P81, DOI 10.1016/S0889-8529(05)70058-X
   Gottfredsson M, 1996, AM J MED, V101, P563, DOI 10.1016/S0002-9343(96)00257-4
   Huang YY, 2005, ENDOCR J, V52, P543, DOI 10.1507/endocrj.52.543
   Katz Bradley J, 2003, Endocr Pract, V9, P296
   Kaufmann TJ, 2002, AM J NEURORADIOL, V23, P364
   Krypciak S, 2010, REV MED INTERNE, V31, P140, DOI 10.1016/j.revmed.2009.05.006
   Kuhn D, 1999, ACTA NEUROPATHOL, V97, P311, DOI 10.1007/s004010050990
   Landman RE, 2001, J CLIN ENDOCR METAB, V86, P1470, DOI 10.1210/jc.86.4.1470
   Li JKY, 1998, INT J CLIN PRACT, V52, P513
   Liu JK, 2007, J NEUROSURG, V107, P660, DOI 10.3171/JNS-07/09/0660
   Mathiasen R A, 2000, Pituitary, V2, P283, DOI 10.1023/A:1009969417380
   Rao VJ, 2008, CLIN RADIOL, V63, P939, DOI 10.1016/j.crad.2007.10.003
   Sakakibara Y, 1998, NEUROL SURG TOKYO, V26, P53
   SAMUELS MA, 1994, NEW ENGL J MED, V331, P861
   Shaw JAM, 1997, J ROY SOC MED, V90, P274, DOI 10.1177/014107689709000512
   Silfen ME, 2001, J PEDIAT HEMATOL ONC, V23, P130, DOI 10.1097/00043426-200102000-00013
   Singh S, 2000, Australas Radiol, V44, P112, DOI 10.1046/j.1440-1673.2000.00754.x
   Singh V P, 1993, Indian J Cancer, V30, P88
   Spina ML, 2000, P INT S NEUR ONC BIO
NR 22
TC 8
Z9 8
U1 0
U2 1
PU BMC
PI LONDON
PA CAMPUS, 4 CRINAN ST, LONDON N1 9XW, ENGLAND
EI 1472-6823
J9 BMC ENDOCR DISORD
JI BMC Endocr. Disord.
PD NOV 29
PY 2010
VL 10
AR 19
DI 10.1186/1472-6823-10-19
PG 5
WC Endocrinology & Metabolism
WE Science Citation Index Expanded (SCI-EXPANDED)
SC Endocrinology & Metabolism
GA 851RD
UT WOS:000297287700001
PM 21114849
OA gold, Green Published
DA 2024-06-03
ER

PT J
AU Kinoshita, M
   Hashimoto, N
   Izumoto, S
   Okita, Y
   Kagawa, N
   Maruno, M
   Ohnishi, T
   Arita, N
   Yoshimine, T
AF Kinoshita, Manabu
   Hashimoto, Naoya
   Izumoto, Shuichi
   Okita, Yoshiko
   Kagawa, Naoki
   Maruno, Motohiko
   Ohnishi, Takanori
   Arita, Norio
   Yoshimine, Toshiki
TI Immunohistological profiling by B-cell differentiation status of primary
   central nervous system lymphoma treated by high-dose methotrexate
   chemotherapy
SO JOURNAL OF NEURO-ONCOLOGY
LA English
DT Article
DE Primary central nervous system lymphoma (PCNSL); Methotrexate (MTX);
   CD10; BCL-6; MUM-1; CD138
ID GERMINAL CENTER; POOR-PROGNOSIS; EXPRESSION; BCL-6; MARKERS
AB Primary central nervous system lymphoma (PCNSL) remains a devastating disease with poor prognosis, despite the improvement offered by methotrexate (MTX)-based chemotherapy. Several studies have attempted to identify biomarkers predictive of prognosis, which are expected to be both clinically useful and biologically important for understanding PCNSL. The present study attempts to classify human immunodeficiency virus (HIV)-unrelated PCNSL patients treated with radiation combined with rapid high-dose MTX chemotherapy according to B-cell differentiation status, and retrospectively examines the prognostic impact. Initial response to MTX was a strong predictor of favorable prognosis in terms of both progression-free survival (PFS) and overall survival (OS). Thirteen out of 29 cases were CD10(-)/BCL-6(+)/MUM-1(+), being more frequent compared with systemic peripheral nodal lymphoma. Although post-germinal-center B-cell-originating PCNSLs (CD10(-)/BCL-6(-)/MUM-1(+)) showed a trend towards better response to MTX and progression-free survival than did germinal-center-related B-cell-originating PCNSLs (CD10(+) OR CD10(-)/BCL-6(+)/MUM-1(+)), the difference was only marginal (P = 0.04 Gehan-Breslow-Wilcoxon, P = 0.17 log-rank). Our results imply that different B-cell stages in PCNSL have significant relevance in terms of biological behavior. However, clinical use as a prognostic marker requires further investigation.
C1 [Kinoshita, Manabu; Hashimoto, Naoya; Okita, Yoshiko; Kagawa, Naoki; Yoshimine, Toshiki] Osaka Univ, Dept Neurosurg, Grad Sch Med, Suita, Osaka 5650871, Japan.
   [Izumoto, Shuichi; Arita, Norio] Hyogo Coll Med, Dept Neurosurg, Nishinomiya, Hyogo 6638501, Japan.
   [Maruno, Motohiko] Osaka Med Ctr Canc & Cardiovasc Dis, Dept Neurosurg, Higashinari Ku, Osaka 5378511, Japan.
   [Ohnishi, Takanori] Ehime Univ, Sch Med, Dept Neurosurg, Toon, Ehime 7910295, Japan.
C3 Osaka University; Hyogo Medical University; Osaka Medical Center for
   Cancer & Cardiovascular Diseases; Ehime University
RP Kinoshita, M (corresponding author), Osaka Univ, Dept Neurosurg, Grad Sch Med, 2-2 Yamadaoka, Suita, Osaka 5650871, Japan.
EM m-kinoshita@nsurg.med.osaka-u.ac.jp
RI Kagawa, Naoki/AAF-7079-2019; Ohnishi, Takanori/ABN-8258-2022
OI Kinoshita, Manabu/0000-0001-7923-6902
FU Ministry of Education, Science, and Culture of Japan; Grants-in-Aid for
   Scientific Research [22659259] Funding Source: KAKEN
FX This investigation was supported by a Grant-in-Aid for Scientific
   Research from the Ministry of Education, Science, and Culture of Japan.
CR Barrans SL, 2002, BLOOD, V99, P1136, DOI 10.1182/blood.V99.4.1136
   Braaten KM, 2003, CLIN CANCER RES, V9, P1063
   Camilleri-Broët S, 2006, BLOOD, V107, P190, DOI 10.1182/blood-2005-03-1024
   Carbone A, 2001, BLOOD, V97, P744, DOI 10.1182/blood.V97.3.744
   Chang CC, 2004, AM J SURG PATHOL, V28, P464, DOI 10.1097/00000478-200404000-00005
   Chang CC, 2003, ARCH PATHOL LAB MED, V127, P208
   Chu PG, 2001, APPL IMMUNOHISTO M M, V9, P97, DOI 10.1097/00022744-200106000-00001
   Hans CP, 2004, BLOOD, V103, P275, DOI 10.1182/blood-2003-05-1545
   Hiraga S, 1999, J NEUROSURG, V91, P221, DOI 10.3171/jns.1999.91.2.0221
   Jukich PJ, 2001, NEURO-ONCOLOGY, V3, P141, DOI 10.1093/neuonc/3.3.141
   Kadan-Lottick NS, 2002, CANCER, V95, P193, DOI 10.1002/cncr.10643
   Levy O, 2008, CANCER, V112, P151, DOI 10.1002/cncr.23149
   Lin CH, 2006, CLIN CANCER RES, V12, P1152, DOI 10.1158/1078-0432.CCR-05-1699
   McAllister LD, 2000, NEUROSURGERY, V46, P51, DOI 10.1093/neurosurgery/46.1.51
   Niu HF, 2002, HEMATOL ONCOL, V20, P155, DOI 10.1002/hon.689
   Richter J, 2009, BMC CANCER, V9, DOI 10.1186/1471-2407-9-455
   Sakamoto M, 2006, J NEURO-ONCOL, V77, P53, DOI 10.1007/s11060-005-7698-8
   Sanderson RD, 2002, ANN HEMATOL, V81, P125, DOI 10.1007/s00277-002-0437-8
   Shibamoto Y, 2008, NEURO-ONCOLOGY, V10, P560, DOI 10.1215/15228517-2008-028
   WEISS LM, 1994, ANN ONCOL, V5, pS39, DOI 10.1093/annonc/5.suppl_1.S39
   Wilson WH, 2008, J CLIN ONCOL, V26, P2717, DOI 10.1200/JCO.2007.13.1391
NR 21
TC 8
Z9 8
U1 0
U2 0
PU SPRINGER
PI NEW YORK
PA 233 SPRING ST, NEW YORK, NY 10013 USA
SN 0167-594X
EI 1573-7373
J9 J NEURO-ONCOL
JI J. Neuro-Oncol.
PD AUG
PY 2010
VL 99
IS 1
BP 95
EP 101
DI 10.1007/s11060-010-0112-1
PG 7
WC Oncology; Clinical Neurology
WE Science Citation Index Expanded (SCI-EXPANDED)
SC Oncology; Neurosciences & Neurology
GA 619VW
UT WOS:000279459400012
PM 20069343
DA 2024-06-03
ER

PT J
AU Ahluwalia, MS
   Peereboom, DM
AF Ahluwalia, Manmeet S.
   Peereboom, David M.
TI Primary Central Nervous System Lymphoma
SO CURRENT TREATMENT OPTIONS IN NEUROLOGY
LA English
DT Review
ID PRIMARY CNS LYMPHOMA; HIGH-DOSE METHOTREXATE; BRAIN-BARRIER DISRUPTION;
   RECURRENT PRIMARY CNS; NON-HODGKINS-LYMPHOMA; TO-TREAT ANALYSIS;
   STEM-CELL RESCUE; TERM-FOLLOW-UP; INTRAOCULAR LYMPHOMA; PHASE-II
AB Management goals for patients with primary central nervous system lymphoma (PCNSL) include long-term disease control, management of neurologic complications, and preservation of neurocognitive function. Various treatment options can achieve several of these goals. Chemotherapy as monotherapy or as combination therapy has emerged as the cornerstone of therapy for patients with newly diagnosed PCNSL. Outside of a clinical trial, patients with newly diagnosed PCNSL should receive high-dose intravenous methotrexate (MTX) as a single agent or as part of a combination regimen with radiation therapy reserved for relapse. The regimen should have an adequate MTX dose (> 3 g/m(2)) to reach cytotoxic concentrations in the cerebrospinal fluid (CSF) to treat occult leptomeningeal disease (LMD). Alternative modes of chemotherapy delivery for selected patients, preferably in the context of a clinical trial, include high-dose chemotherapy with autologous stem cell rescue and intra-arterial chemotherapy with blood-brain barrier disruption. Whole brain radiation therapy (WBRT) in standard doses and fractionation carries an unacceptable rate of long-term neurocognitive toxicity. However, lower doses in daily divided fractions may offer the possibility of adding this modality with preservation of cognition but should be performed only in the context of a clinical trial. The long-term efficacy and toxicity of this approach is currently under investigation. Certain presentations of PCNSL require different strategies. Patients with ocular lymphoma at diagnosis should receive high-dose MTX as this drug can reach cytotoxic intravitreal concentrations. Recurrence in the eyes is managed with intravitreal chemotherapy including MTX or rituximab or with radiation therapy. The field of treatment (eyes vs whole brain) should be individualized. Intrathecal (IT) MTX should be included in the treatment regimen for those patients with a positive CSF cytology, or in regimens in which lower doses of MTX are delivered over longer periods of time. It is probably reasonable to withhold IT chemotherapy in those patients who have no detectable subarachnoid disease and who can receive higher doses of MTX (> 3 g/m(2)) over shorter infusion periods (2-4 h). Patients who develop leptomeningeal involvement despite high- dose MTX can be managed with IT chemotherapy such as liposomal cytarabine or MTX or even rituximab. Areas of bulky or symptomatic LMD should probably be treated with radiation therapy as well. Because PCNSL is an uncommon disease, entry into clinical trials must be pursued to advance the state of the art.
C1 [Peereboom, David M.] Cleveland Clin, Taussig Canc Ctr, Brain Tumor & Neurooncol Ctr, Cleveland, OH 44195 USA.
C3 Cleveland Clinic Foundation
EM peerebd@ccf.org
RI Ahluwalia, Manmeet Singh/HLX-8080-2023
OI Ahluwalia, Manmeet Singh/0000-0003-3794-9511
FU Schering Plough
FX David Peereboom has received research support and honoraria from
   Schering Plough.
CR Abrey LE, 2006, J CLIN ONCOL, V24, P5711, DOI 10.1200/JCO.2006.08.2941
   Abrey LE, 2003, J CLIN ONCOL, V21, P4151, DOI 10.1200/JCO.2003.05.024
   Abrey LE, 1998, J CLIN ONCOL, V16, P859, DOI 10.1200/JCO.1998.16.3.859
   Abrey LE, 2000, J CLIN ONCOL, V18, P3144, DOI 10.1200/JCO.2000.18.17.3144
   Angelov L, 2009, J CLIN ONCOL, V27, P3503, DOI 10.1200/JCO.2008.19.3789
   Arellano-Rodrigo E, 2003, EUR J HAEMATOL, V70, P219, DOI 10.1034/j.1600-0609.2003.00045.x
   BALMACEDA C, 1995, ANN NEUROL, V38, P202, DOI 10.1002/ana.410380212
   Batchelor T, 2003, J CLIN ONCOL, V21, P1044, DOI 10.1200/JCO.2003.03.036
   Batchelor TT, 2003, CLIN CANCER RES, V9, P711
   Bessell EM, 2002, J CLIN ONCOL, V20, P231, DOI 10.1200/JCO.20.1.231
   DEANGELIS LM, 1992, J CLIN ONCOL, V10, P635, DOI 10.1200/JCO.1992.10.4.635
   DeAngelis LM, 2002, J CLIN ONCOL, V20, P4643, DOI 10.1200/JCO.2002.11.013
   Diamond C, 2006, CANCER, V106, P128, DOI 10.1002/cncr.21562
   Ekenel M, 2008, CANCER-AM CANCER SOC, V113, P1025, DOI 10.1002/cncr.23670
   Enting RH, 2004, NEUROLOGY, V63, P901, DOI 10.1212/01.WNL.0000137050.43114.42
   Ferreri AJM, 2006, NEUROLOGY, V66, P1435, DOI 10.1212/01.wnl.0000210464.94122.e1
   Ferreri AJM, 2003, J CLIN ONCOL, V21, P266, DOI 10.1200/JCO.2003.09.139
   Ferreri AJM, 2002, NEUROLOGY, V58, P1513, DOI 10.1212/WNL.58.10.1513
   Ferreri AJM, 2009, LANCET, V374, P1512, DOI 10.1016/S0140-6736(09)61416-1
   Fischer L, 2006, ANN ONCOL, V17, P1141, DOI 10.1093/annonc/mdl070
   Fishburne BC, 1997, ARCH OPHTHALMOL-CHIC, V115, P1152, DOI 10.1001/archopht.1997.01100160322009
   Gavrilovic IT, 2006, J CLIN ONCOL, V24, P4570, DOI 10.1200/JCO.2006.06.6910
   Gerstner ER, 2008, NEUROLOGY, V70, P401, DOI 10.1212/01.wnl.0000300671.37279.0e
   Glantz MJ, 1998, J CLIN ONCOL, V16, P1561, DOI 10.1200/JCO.1998.16.4.1561
   Glantz MJ, 1999, J CLIN ONCOL, V17, P3110, DOI 10.1200/JCO.1999.17.10.3110
   Grimm SA, 2008, NEUROLOGY, V71, P1355, DOI 10.1212/01.wnl.0000327672.04729.8c
   Herrlinger U, 2000, NEUROLOGY, V54, P1707, DOI 10.1212/WNL.54.8.1707
   Herrlinger U, 2002, ANN NEUROL, V51, P247, DOI 10.1002/ana.10102
   Hottinger AF, 2007, NEUROLOGY, V69, P1178, DOI 10.1212/01.wnl.0000276986.19602.c1
   Illerhaus G, 2007, HAEMATOLOGICA, V93, P147, DOI 10.3324/haematol.11771
   Iwamoto FM, 2007, CANCER, V110, P2528, DOI 10.1002/cncr.23077
   Jahnke K, 2006, J NEURO-ONCOL, V80, P159, DOI 10.1007/s11060-006-9165-6
   Jahnke K, 2007, CLIN OPHTHALMOL, V1, P247
   Khan RB, 2002, J NEURO-ONCOL, V58, P175, DOI 10.1023/A:1016077907952
   Kitzmann AS, 2007, EYE, V21, P1524, DOI 10.1038/sj.eye.6702804
   McAllister LD, 2000, NEUROSURGERY, V46, P51, DOI 10.1093/neurosurgery/46.1.51
   NELSON DF, 1992, INT J RADIAT ONCOL, V23, P9, DOI 10.1016/0360-3016(92)90538-S
   NEUWELT EA, 1980, NEUROSURGERY, V7, P36, DOI 10.1227/00006123-198007000-00006
   Nguyen PL, 2005, J CLIN ONCOL, V23, P1507, DOI 10.1200/JCO.2005.01.161
   O'Brien P, 2000, J CLIN ONCOL, V18, P519, DOI 10.1200/JCO.2000.18.3.519
   Omuro AMP, 2005, NEUROLOGY, V64, P69, DOI 10.1212/01.WNL.0000148641.98241.5E
   Pels H, 2003, J CLIN ONCOL, V21, P4489, DOI 10.1200/JCO.2003.04.056
   Pels H, 2009, J NEURO-ONCOL, V91, P299, DOI 10.1007/s11060-008-9712-4
   Plotkin SR, 2004, CLIN CANCER RES, V10, P5643, DOI 10.1158/1078-0432.CCR-04-0159
   Poortmans PMP, 2003, J CLIN ONCOL, V21, P4483, DOI 10.1200/JCO.2003.03.108
   Quijano S, 2009, J CLIN ONCOL, V27, P1462, DOI 10.1200/JCO.2008.17.7089
   Reni M, 2007, BRIT J CANCER, V96, P864, DOI 10.1038/sj.bjc.6603660
   Rubenstein JL, 2007, J CLIN ONCOL, V25, P1350, DOI 10.1200/JCO.2006.09.7311
   SCHULTZ C, 2000, J CLIN ONCOL, V19, pA159
   Shah GD, 2007, J CLIN ONCOL, V25, P4730, DOI 10.1200/JCO.2007.12.5062
   Shibamoto Y, 2005, INT J RADIAT ONCOL, V62, P809, DOI 10.1016/j.ijrobp.2004.12.043
   Soussain C, 2008, J CLIN ONCOL, V26, P2512, DOI 10.1200/JCO.2007.13.5533
   Tyson RM, 2003, LEUKEMIA LYMPHOMA, V44, P627, DOI 10.1080/1042819021000055057
   Voloschin AD, 2008, J NEURO-ONCOL, V86, P211, DOI 10.1007/s11060-007-9464-6
   Zhu JJ, 2009, NEURO-ONCOLOGY, V11, P211, DOI 10.1215/15228517-2008-067
NR 55
TC 8
Z9 8
U1 0
U2 5
PU CURRENT MEDICINE GROUP
PI PHILADELPHIA
PA 400 MARKET STREET, STE 700, PHILADELPHIA, PA 19106 USA
SN 1092-8480
J9 CURR TREAT OPTION NE
JI Curr. Treat. Options Neurol.
PD JUL
PY 2010
VL 12
IS 4
BP 347
EP 359
DI 10.1007/s11940-010-0076-7
PG 13
WC Clinical Neurology
WE Science Citation Index Expanded (SCI-EXPANDED)
SC Neurosciences & Neurology
GA 607QO
UT WOS:000278521600008
PM 20842593
DA 2024-06-03
ER

PT J
AU Arai, A
   Taomoto, K
   Yokoyama, M
   Kudo, H
   Nishisaki, H
   Kajimoto, K
AF Arai, Atsushi
   Taomoto, Katsushi
   Yokoyama, Masato
   Kudo, Hiroshi
   Nishisaki, Hogara
   Kajimoto, Kazuyoshi
TI A Case of CNS Metastasis from Gastric MALT Lymphoma
SO NEUROLOGICAL SURGERY
LA Japanese
DT Article
DE CNS metastasis; gastric MALT lymphoma; high-dose methotrexate; diffuse
   large B-cell lymphoma; brain metastasis
ID HELICOBACTER-PYLORI ERADICATION; B-CELL LYMPHOMA; LOW-GRADE; TISSUE;
   METHOTREXATE
AB Recently, the incidence of primary CNS lymphoma (PCNSL) is increasing. Metastatic CNS lymphoma occurs much less than PCNSL. We report the case of a 53-year-old man who presented with CNS metastasis from gastric mucosa-associated lymphoid tissue (MALT) lymphoma. The symptoms at the time of diagnosis were dizziness and aphasia. MRI revealed a left parietal lobe tumor with a large peritumoral edema. About 4 years ago, he had suffered from gastric MALT lymphoma with a high grade component. Eradication of Helicobacter pylori led to remission of the disease 18 months after the treatment. From his past history, the brain tumor was suspected of being a metastatic lymphoma. Stereotactic biopsy revealed diffuse large B-cell lymhoma. Histopathological findings including lymphocytic subsets were almost identical between the primary gastric MALT lymphoma and metastatic brain lymphoma. Complete remission was obtained by repeated high-dose methotrexate chemotherapy. There has been no recurrence for 5 years without additional therapy. This case is probably the first report of CNS metastasis from gastric MALT lymphoma.
C1 [Arai, Atsushi] Kobe Univ, Grad Sch Med, Dept Neurosurg, Chuo Ku, Kobe, Hyogo 6500017, Japan.
   [Yokoyama, Masato] Nishiwaki Municipal Hosp, Dept Neurosurg, Nishiwaki, Japan.
C3 Kobe University
RP Arai, A (corresponding author), Kobe Univ, Grad Sch Med, Dept Neurosurg, Chuo Ku, 7-5-2 Kusunoki Cho, Kobe, Hyogo 6500017, Japan.
CR Abrey LE, 2000, J CLIN ONCOL, V18, P3144, DOI 10.1200/JCO.2000.18.17.3144
   Batchelor T, 2003, J CLIN ONCOL, V21, P1044, DOI 10.1200/JCO.2003.03.036
   Batchelor T, 2001, CLIN LYMPHOMA, V2, P116, DOI 10.3816/CLM.2001.n.017
   de Jong D, 2001, J PATHOL, V193, P318, DOI 10.1002/1096-9896(2000)9999:9999<::AID-PATH811>3.0.CO;2-Z
   Fischbach W, 2004, GUT, V53, P34, DOI 10.1136/gut.53.1.34
   ISAACSON P, 1983, CANCER-AM CANCER SOC, V52, P1410, DOI 10.1002/1097-0142(19831015)52:8<1410::AID-CNCR2820520813>3.0.CO;2-3
   Kawamura T, 2001, Radiat Med, V19, P145
   Liang G., 1990, J. Wuhan Bot. Res, V8, P1
   NOMURA K, 2003, NEUROL MED CHIR TO S, V43, P5
   Ott G, 1997, CANCER RES, V57, P3944
   Starostik P, 2002, BLOOD, V99, P3, DOI 10.1182/blood.V99.1.3
   Thieblemont C, 2000, BLOOD, V95, P802, DOI 10.1182/blood.V95.3.802.003k19_802_806
NR 12
TC 8
Z9 8
U1 0
U2 3
PU IGAKU-SHOIN LTD
PI TOKYO
PA 5-24-3 HONGO BUNKYO-KU, TOKYO, 113 91, JAPAN
SN 0301-2603
J9 NEUROL SURG TOKYO
JI Neurol. Surg.
PD DEC
PY 2009
VL 37
IS 12
BP 1235
EP 1240
PG 6
WC Neurosciences; Surgery
WE Science Citation Index Expanded (SCI-EXPANDED)
SC Neurosciences & Neurology; Surgery
GA 563BK
UT WOS:000275100200009
PM 19999557
DA 2024-06-03
ER

PT J
AU Burgetova, A
   Seidl, Z
   Vaneckova, M
   Jakoubkova, M
AF Burgetova, Andrea
   Seidl, Zdenek
   Vaneckova, Manuela
   Jakoubkova, Michaela
TI Concurrent occurrence of multiple sclerosis and primary CNS lymphoma: a
   case report
SO NEUROENDOCRINOLOGY LETTERS
LA English
DT Article
DE multiple sclerosis; primary CNS lymphoma; magnetic resonance imaging
ID CRITERIA; DISEASES
AB We present the patient with the diagnosis of multiple sclerosis (MS), relapsing-remitting form with long lasting remission. Unexpectedly, this patient presented dramatical clinical deterioration and revealed clinical symptoms such as bradypsychia, cognitive symptoms, central vestibulare syndrome, spastic quadruparesis. Clinical findings suggested secondary progressive MS, but MRI called in question this diagnosis. The MRI appearance suggested, that MS had been complicated by a different brain pathological lesion, and the brain biopsy was indicated. A histological examination confirmed primary CNS lymphoma (PCNSL).
   This case exemplifies important aspects of clinical neurology. A re-evaluation of the diagnosis of MS should always be performed in a patient when new symptoms are presented that are unusual or could be due to other pathological processes. MRI offers the highly sensitive way to detect the coexistence of MS and other brain disease. Primary goal of imaging modalities is differential diagnosis betveen demyelinating diseases, such as MS and other brain lesions. Advanced focus demand contrast- enhancing and mass-effect lesions. It is important to realize, that contrast-enhancement and brain edema may be mitigated by treatment with corticosteroids. In some cases a brain biopsy is needed.
C1 [Seidl, Zdenek] Charles Univ Prague, Fac Med 1, Dept Radiol, MRI Unit, Prague 12808 2, Czech Republic.
   [Seidl, Zdenek] Coll Med, Prague 5, Czech Republic.
   [Jakoubkova, Michaela] Charles Univ Prague, Fac Med 1, Dept Neurol, Prague 12808 2, Czech Republic.
C3 Charles University Prague; Charles University Prague
RP Seidl, Z (corresponding author), Charles Univ Prague, Fac Med 1, Dept Radiol, MRI Unit, Katerinska 30, Prague 12808 2, Czech Republic.
EM zseid@lf1.cuni
RI Vaneckova, Manuela/M-1301-2017; Burgetova, Andrea/C-8393-2017
OI Burgetova, Andrea/0000-0002-9975-2338
FU  [MZO/00064165];  [MSMTO21620849]
FX This study was supported by grants MZO/00064165 and MSMTO21620849.
CR Alonso A, 2008, ACTA NEUROL SCAND, V117, P15, DOI 10.1111/j.1600-0404.2007.00898.x
   BENDER GP, 1989, MINN MED, V72, P157
   BERNARD SM, 1987, BRIT J HAEMATOL, V65, P122, DOI 10.1111/j.1365-2141.1987.tb06151.x
   Ge Y, 2006, AM J NEURORADIOL, V27, P1165
   GHERARDI R, 1985, REV NEUROL-FRANCE, V141, P456
   Hagemann G, 2006, AM J NEURORADIOL, V27, P1447
   Hochberg FH, 2007, NAT CLIN PRACT NEURO, V3, P24, DOI 10.1038/ncpneuro0395
   McDonald WI, 2001, ANN NEUROL, V50, P121, DOI 10.1002/ana.1032
   McFarland HF, 2002, MULT SCLER J, V8, P40, DOI 10.1191/1352458502ms767xx
   Pomper MG, 1999, AM J NEURORADIOL, V20, P75
   Poser CM, 2007, ACTA NEUROL SCAND, V116, P201, DOI 10.1111/j.1600-0404.2007.00902.x
   SEIDL Z, 1997, CES RADIOL, V4, P230
   Sokic DV, 2001, EPILEPSIA, V42, P72, DOI 10.1046/j.1528-1157.2001.48699.x
   Swanton JK, 2007, LANCET NEUROL, V6, P677, DOI 10.1016/S1474-4422(07)70176-X
   Vrethem M, 1998, EUR J NEUROL, V5, P507, DOI 10.1046/j.1468-1331.1998.550507.x
NR 15
TC 8
Z9 9
U1 0
U2 1
PU MAGHIRA & MAAS PUBLICATIONS
PI MUNSBACH
PA MAGHIRA & MAAS S A R L, 6C, RUE GABRIEL LIPPMANN, L-5365 MUNSBACH,
   LUXEMBOURG
SN 0172-780X
J9 NEUROENDOCRINOL LETT
JI Neuroendocrinol. Lett.
PD DEC
PY 2008
VL 29
IS 6
BP 867
EP 870
PG 4
WC Endocrinology & Metabolism; Neurosciences
WE Science Citation Index Expanded (SCI-EXPANDED)
SC Endocrinology & Metabolism; Neurosciences & Neurology
GA 402WQ
UT WOS:000263044200009
PM 19112415
DA 2024-06-03
ER

PT J
AU Li, J
   Okamoto, H
   Yin, C
   Jagannathan, J
   Takizawa, J
   Aoki, S
   Gläsker, S
   Rushing, EJ
   Vortmeyer, AO
   Oldfield, EH
   Yamanaka, R
   Zhuang, ZP
AF Li, Jie
   Okamoto, Hiroaki
   Yin, Chunyue
   Jagannathan, Jay
   Takizawa, Jun
   Aoki, Sadao
   Glaesker, Sven
   Rushing, Elisabeth J.
   Vortmeyer, Alexander O.
   Oldfield, Edward H.
   Yamanaka, Ryuya
   Zhuang, Zhengping
TI Proteomic characterization of primary diffuse large B-cell lymphomas in
   the central nervous system -: Laboratory investigation
SO JOURNAL OF NEUROSURGERY
LA English
DT Article
DE B-cell lymphoma; gel electrophoresis; proteomics; sporadic systemic
   lymphoma; Western blot
ID PROTEIN DISULFIDE-ISOMERASE; CLASSICAL HODGKINS-DISEASE; PRIMARY
   MALIGNANT-LYMPHOMA; REED-STERNBERG CELLS; PRIMARY CNS LYMPHOMA;
   IMMUNOGLOBULIN TRANSCRIPTION; ENERGY-METABOLISM; WHITE-MATTER;
   IMMUNOCOMPETENT PATIENTS; GLIOBLASTOMA-MULTIFORME
AB Object. The lack of primary lymphoid tissue within the central nervous system (CNS) confounds our understanding of the pathogenesis of primary CNS lymphomas (PCNSLs). Comparing the protein expression of PCNSLs and sporadic systemic lymphomas (SSLs) provides a useful strategy for identifying a molecular signature that characterizes disease-associated features and provides information regarding tumor initiation and progression.
   Methods. Seven diffuse large B-cell PCNSLs were selected to undergo 2D gel electrophoresis, and profiled proteomes from these PCNSLs were compared with those from 7 diffuse large B-cell SSLs. Distinguishing proteins were sequenced using mass spectrometry.
   Results. Two-dimensional get electrophoresis identified an average of 706 proteins from each specimen. Computerized gel analysis and manual reconfirmation revealed a 96% similarity in the proteomes of PCNSLs and SSLs. Comparative analysis identified 9 proteins significantly overexpressed (p < 0.05) and 16 proteins downregulated in PCNSLs. The proteomic findings were further validated using Western blot and immunohistochemical staining.
   Conclusions. The similarities in proteomic patterns between PCNSLs and SSLs suggest that these tumor types share structural similarities, acquired during differentiation. The ultimate fate of lymphomatous cells (CNS vs systemic) may be related to differentially expressed proteins, which function in homing and host processing. Elucidating the roles of these differentially expressed proteins will prove valuable in understanding the pathogenesis of PCNSL.
C1 [Li, Jie; Okamoto, Hiroaki; Yin, Chunyue; Jagannathan, Jay; Glaesker, Sven; Vortmeyer, Alexander O.; Oldfield, Edward H.; Zhuang, Zhengping] Natl Inst Neurol Disorders & Stroke, Surg Neurol Branch, NIH, Bethesda, MD USA.
   [Takizawa, Jun; Aoki, Sadao] Niigata Univ, Div Hematol, Grad Sch Med & Dent Sci, Niigata, Japan.
   [Rushing, Elisabeth J.] USAF, Inst Pathol, Dept Neuropathol & Ophthalm Pathol, Washington, DC 20330 USA.
   [Yamanaka, Ryuya] Niigata Univ, Brain Res Inst, Dept Neurosurg, Niigata 95021, Japan.
   [Jagannathan, Jay] Univ Virginia Hlth Syst, Dept Neurosurg, Charlottesville, VA USA.
C3 National Institutes of Health (NIH) - USA; NIH National Institute of
   Neurological Disorders & Stroke (NINDS); Niigata University; United
   States Department of Defense; United States Air Force; Niigata
   University; University of Virginia
RP Zhuang, ZP (corresponding author), Room 5D37,10 Ctr Dr, Bethesda, MD 20892 USA.
EM zhuangp@ninds.nih.gov
RI Gläsker, Sven/AAB-9362-2022; Yamanaka, Ryuya/AFL-0782-2022
OI Yamanaka, Ryuya/0000-0003-2941-7996
FU National Institute of Neurological Disorders and Stroke; National
   Institutes of Health, Bethesda, Maryland
FX This research was supported by the Intramural Research Program of the
   National Institute of Neurological Disorders and Stroke, National
   Institutes of Health, Bethesda, Maryland.
CR Adamek D, 1999, FOLIA NEUROPATHOL, V37, P27
   AHO R, 1993, ACTA NEUROPATHOL, V86, P71, DOI 10.1007/BF00454901
   Aho R, 1997, J NEUROPATH EXP NEUR, V56, P557, DOI 10.1097/00005072-199705000-00012
   AHO R, 1994, J NEUROPATH EXP NEUR, V53, P295, DOI 10.1097/00005072-199405000-00011
   Aster J.C., 2005, ROBBINS COTRAN PATHO, P661
   Bourguignon LYW, 2007, J NEUROCHEM, V101, P1002, DOI 10.1111/j.1471-4159.2007.04485.x
   Carsetti R, 2004, IMMUNOL REV, V197, P179, DOI 10.1111/j.0105-2896.2004.0109.x
   CHIANG HL, 1989, SCIENCE, V246, P382, DOI 10.1126/science.2799391
   Couet J, 1996, BIOCHEMISTRY-US, V35, P14800, DOI 10.1021/bi961359w
   Coupland SE, 2005, INVEST OPHTH VIS SCI, V46, P3957, DOI 10.1167/iovs.05-0318
   CRAIG EA, 1993, MICROBIOL REV, V57, P402, DOI 10.1128/MMBR.57.2.402-414.1993
   Dogan A, 2000, AM J SURG PATHOL, V24, P846, DOI 10.1097/00000478-200006000-00010
   Endo S, 2002, JPN J CANCER RES, V93, P1308, DOI 10.1111/j.1349-7006.2002.tb01239.x
   Falini B, 2000, BLOOD, V95, P2084, DOI 10.1182/blood.V95.6.2084
   FEENER EP, 1990, J BIOL CHEM, V265, P18780
   Flenghi L, 1996, AM J PATHOL, V148, P1543
   Foss HD, 1999, BLOOD, V94, P3108, DOI 10.1182/blood.V94.9.3108.421a21_3108_3113
   FREEDMAN RB, 1994, TRENDS BIOCHEM SCI, V19, P331, DOI 10.1016/0968-0004(94)90072-8
   Fujii A, 2004, INT J ONCOL, V24, P529
   Furuta M, 2004, ONCOGENE, V23, P6806, DOI 10.1038/sj.onc.1207770
   Gatenby RA, 2003, CANCER RES, V63, P3847
   Gavrilovic Igor T, 2004, Curr Oncol Rep, V6, P388, DOI 10.1007/s11912-004-0065-7
   GIRGRAH N, 1991, J NEUROPATH EXP NEUR, V50, P779, DOI 10.1097/00005072-199111000-00009
   Gläsker S, 2006, CANCER BIOL THER, V5, P549
   GolshaniHebroni SG, 1997, J BIOENERG BIOMEMBR, V29, P331, DOI 10.1023/A:1022442629543
   Hagel C, 1999, NEUROPATH APPL NEURO, V25, P313
   Hamada T, 1998, BRIT J HAEMATOL, V102, P691
   Harada K, 2001, CANCER GENET CYTOGEN, V125, P147, DOI 10.1016/S0165-4608(00)00377-0
   HOCHBERG FH, 1988, J NEUROSURG, V68, P835, DOI 10.3171/jns.1988.68.6.0835
   JACOB J, 1991, NATURE, V354, P389, DOI 10.1038/354389a0
   Jahnke K, 2006, J CLIN ONCOL, V24, P4754, DOI 10.1200/JCO.2006.06.7165
   Jundt F, 2002, BLOOD, V99, P3060, DOI 10.1182/blood.V99.8.3060
   Klein U, 1998, IMMUNOL REV, V162, P261
   Li J, 2006, NEUROLOGY, V66, P733, DOI 10.1212/01.wnl.0000201270.90502.d0
   Liu YJ, 1996, IMMUNITY, V4, P241, DOI 10.1016/S1074-7613(00)80432-X
   Lossos IS, 2005, J CLIN ONCOL, V23, P6351, DOI 10.1200/JCO.2005.05.012
   MANDEL R, 1993, P NATL ACAD SCI USA, V90, P4112, DOI 10.1073/pnas.90.9.4112
   MANGIARDI JR, 1990, NEUROSURGERY, V26, P1, DOI 10.1227/00006123-199001000-00001
   Mazurek S, 1997, J BIOENERG BIOMEMBR, V29, P315, DOI 10.1023/A:1022490512705
   Mielli SR, 1998, ARQ NEURO-PSIQUIAT, V56, P769, DOI 10.1590/S0004-282X1998000500011
   MILLER DC, 1994, CANCER-AM CANCER SOC, V74, P1383, DOI 10.1002/1097-0142(19940815)74:4<1383::AID-CNCR2820740432>3.0.CO;2-1
   Montesinos-Rongen M, 1999, AM J PATHOL, V155, P2077, DOI 10.1016/S0002-9440(10)65526-5
   Nakamura M, 2004, HISTOL HISTOPATHOL, V19, P211, DOI 10.14670/HH-19.211
   Nakamura M, 2003, CANCER RES, V63, P737
   Nakamura M, 2001, CANCER RES, V61, P6335
   Nozaki M, 1998, ACTA NEUROPATHOL, V95, P505, DOI 10.1007/s004010050831
   Okamoto H, 2006, CANCER RES, V66, P10199, DOI 10.1158/0008-5472.CAN-06-0955
   Oudard S, 1997, ANTICANCER RES, V17, P1903
   PAULUS W, 2000, WHO CLASSIFICATION T, P198
   Ree HJ, 2003, HUM PATHOL, V34, P610, DOI 10.1016/S0046-8177(03)00086-8
   Rogalla T, 1999, J BIOL CHEM, V274, P18947, DOI 10.1074/jbc.274.27.18947
   Roslin M, 2003, J NEURO-ONCOL, V61, P151, DOI 10.1023/A:1022106910017
   Rubenstein JL, 2006, BLOOD, V107, P3716, DOI 10.1182/blood-2005-03-0897
   Rubenstein JL, 2005, HEMATOL ONCOL CLIN N, V19, P705, DOI 10.1016/j.hoc.2005.05.012
   RYSER HJP, 1994, P NATL ACAD SCI USA, V91, P4559, DOI 10.1073/pnas.91.10.4559
   SARIBANSOHRABY S, 1983, CANCER RES, V43, P4662
   Seyfried TN, 2003, BRIT J CANCER, V89, P1375, DOI 10.1038/sj.bjc.6601269
   Smith JR, 2003, BLOOD, V101, P815, DOI 10.1182/blood-2002-05-1576
   Srivastava B, 2005, SEMIN IMMUNOL, V17, P175, DOI 10.1016/j.smim.2005.02.008
   Stein H, 2001, BLOOD, V97, P496, DOI 10.1182/blood.V97.2.496
   Sugita Y, 2004, PATHOL INT, V54, P659, DOI 10.1111/j.1440-1827.2004.01677.x
   Tome ME, 2005, INT J MOL MED, V15, P497
   Torlakovic E, 2001, AM J PATHOL, V159, P1807, DOI 10.1016/S0002-9440(10)63027-1
   Tuaillon N., 2001, Current Molecular Medicine (Hilversum), V1, P259, DOI 10.2174/1566524013363915
   Turano C, 2002, J CELL PHYSIOL, V193, P154, DOI 10.1002/jcp.10172
   Vogel TW, 2005, CLIN CANCER RES, V11, P3624, DOI 10.1158/1078-0432.CCR-04-2115
NR 66
TC 8
Z9 9
U1 0
U2 7
PU AMER ASSOC NEUROLOGICAL SURGEONS
PI ROLLING MEADOWS
PA 5550 MEADOWBROOK DRIVE, ROLLING MEADOWS, IL 60008 USA
SN 0022-3085
J9 J NEUROSURG
JI J. Neurosurg.
PD SEP
PY 2008
VL 109
IS 3
BP 536
EP 546
DI 10.3171/JNS/2008/109/9/0536
PG 11
WC Clinical Neurology; Surgery
WE Science Citation Index Expanded (SCI-EXPANDED)
SC Neurosciences & Neurology; Surgery
GA 344CX
UT WOS:000258904400027
PM 18759588
DA 2024-06-03
ER

PT J
AU Pitini, V
   Baldari, S
   Altavilla, G
   Arrigo, C
   Naro, C
   Perniciaro, F
AF Pitini, Vincenzo
   Baldari, Sergio
   Altavilla, Giuseppe
   Arrigo, Carmela
   Naro, Claudia
   Perniciaro, Francesca
TI Salvage therapy for primary central nervous system lymphoma with
   <SUP>90</SUP>Y-Ibritumomab and Temozolomide
SO JOURNAL OF NEURO-ONCOLOGY
LA English
DT Article
DE Primary Central Nervous System Lymphoma; Y-90-Ibritumomab Tiuxetan;
   Temozolamide; Rituximab; magnetic resonance image
ID CNS LYMPHOMA
AB Aggressive initial treatment of Primary Central Nervous System Lymphoma (PCNSL) has achieved prolonged survival and occasional cures. However, some patients do not respond to initial therapy and others relapse after an initial remission. The optimal salvage regimen is not known and many different strategies have been proposed. In this report we describe the efficacy of a combination of Y-90-Ibritumomab Tiuxetan (Zevalin) and Temozolamide as a maintenance therapy for recurrent PCNS Lymphoma in two patients that are both alive and in complete remission after 9 and 10 months respectively. This combination merits further study and provides a reasonable therapeutic alternative for older patients with progressive PCNSL.
C1 Univ Messina, I-98125 Messina, Italy.
C3 University of Messina
RP Pitini, V (corresponding author), Univ Messina, Pad H 5 Piano,Via Consolare Valeria, I-98125 Messina, Italy.
EM vpitini@unime.it
RI Baldari, Sergio/AAC-5792-2022
OI ALTAVILLA, Giuseppe/0000-0003-3129-7030
CR Arellano-Rodrigo E, 2003, EUR J HAEMATOL, V70, P219, DOI 10.1034/j.1600-0609.2003.00045.x
   DeNardo GL, 2006, INT J RADIAT ONCOL, V66, pS46, DOI 10.1016/j.ijrobp.2006.06.038
   Guha-Thakurta N, 1999, J NEURO-ONCOL, V43, P259, DOI 10.1023/A:1006210703827
   Herrlinger U, 2000, NEUROLOGY, V54, P1707, DOI 10.1212/WNL.54.8.1707
   Pels H, 2003, ONKOLOGIE, V26, P351, DOI 10.1159/000072095
   RENI M, 2003, P AN M AM SOC CLIN, V22, P571
NR 6
TC 8
Z9 9
U1 0
U2 1
PU SPRINGER
PI NEW YORK
PA 233 SPRING STREET, NEW YORK, NY 10013 USA
SN 0167-594X
J9 J NEURO-ONCOL
JI J. Neuro-Oncol.
PD JUL
PY 2007
VL 83
IS 3
BP 291
EP 293
DI 10.1007/s11060-006-9324-9
PG 3
WC Oncology; Clinical Neurology
WE Science Citation Index Expanded (SCI-EXPANDED)
SC Oncology; Neurosciences & Neurology
GA 179GP
UT WOS:000247278000010
PM 17245621
DA 2024-06-03
ER

PT J
AU Park, J
   Franco, RS
   Augsburger, JJ
   Banerjee, RK
AF Park, Juyoung
   Franco, Robert S.
   Augsburger, James J.
   Banerjee, Rupak K.
TI Comparison of 2-methoxyestradiol and methotrexate effects on
   non-Hodgkin's B-cell lymphoma
SO CURRENT EYE RESEARCH
LA English
DT Article
DE 2-methoxyestradiol (2ME2); methotrexate (MTX); primary central nervous
   system lymphoma (PCNSL); intraocular lymphoma (IOL); tissue culture
ID NERVOUS-SYSTEM LYMPHOMA; INHIBITS TUBULIN POLYMERIZATION; ENDOGENOUS
   MAMMALIAN METABOLITE; CANCER CELLS; INTRAVITREAL METHOTREXATE;
   INTRAOCULAR LYMPHOMA; BREAST-CANCER; MANAGEMENT; PROLIFERATION;
   APOPTOSIS
AB Purpose: Methotrexate ( MTX) is the most commonly used chemotherapeutic agent to treat primary central nervous system lymphoma ( PCNSL) and intraocular lymphoma ( IOL). 2- Methoxyestradiol ( 2ME2) is a potent antitumor and anti- angiogenesis agent which, unlike other cytotoxic drugs, has minimal toxicity. In this study, anti- proliferative, apoptotic, and cell-cycle effects of 2ME2 and MTX were compared to evaluate 2ME2 efficacy in human lymphoma cells, models for non- Hodgkin B cell lymphomas. Methods: The cells were cultured and incubated with varying concentrations of 2ME2 or MTX. A tetrazolium- based colorimetric assay was used to quantify the anti-proliferative effects of 2ME2 and MTX using a microplate reader. To detect apoptotic and cell cycle distribution changes induced by 2ME2 and MTX, the cells were stained with Annexin V- FITC and/ or propidium iodide ( PI) and analyzed by flow cytometry. Results: Lymphoma cell proliferation was inhibited by 50% at concentrations ranging from 0.4 to 1 mu M for 2ME2 and 0.06 to 0.2 mu M for MTX. Induction of apoptosis by 2ME2 and MTX was observed in the tested cells. 2ME2 was a G2/ M- phase specific blocker whereas MTX was an S- phase specific blocker in cell cycle analyses. At 1 mu M concentration, 2ME2 and MTX showed similar anti- proliferative effect on the lymphoma cell lines. In previously reported studies, for normal endothelial cells, 1 mu M 2ME2 showed no appreciable toxicity, while MTX at this same concentration exhibited significant cytotoxicity. 2ME2 at a therapeutic target concentration of 1 mu M may be an effective and relatively non- toxic drug for the treatment of PCNSL with IOL. Conclusions: Our study of the effect of 2ME2 and MTX on anti- proliferation, apoptosis, and cell cycling suggests that 2ME2 is a potential agent for treating PCNSL and IOL.
C1 Dept Mech Ind & Nucl Engn, Cincinnati, OH 45221 USA.
   Univ Cincinnati, Dept Mech Engn, Cincinnati, OH USA.
   Univ Cincinnati, Dept Internal Med, Div Hematol Oncol, Cincinnati, OH USA.
   Univ Cincinnati, Dept Ophthalmol, Cincinnati, OH USA.
   Univ Cincinnati, Dept Mech Engn, Dept Biomed Engn, Cincinnati, OH USA.
C3 University System of Ohio; University of Cincinnati; University System
   of Ohio; University of Cincinnati; University System of Ohio; University
   of Cincinnati; University System of Ohio; University of Cincinnati
RP Banerjee, RK (corresponding author), Dept Mech Ind & Nucl Engn, 598 Rhodes Hall,PO Box 210072, Cincinnati, OH 45221 USA.
EM Rupak.Banerjee@UC.edu
OI Banerjee, Rupak/0000-0002-7235-9560
CR Attalla H, 1996, BIOCHEM BIOPH RES CO, V228, P467, DOI 10.1006/bbrc.1996.1683
   Ball P., 1983, Catechol estrogens, P91
   Bataille B, 2000, J NEUROSURG, V92, P261, DOI 10.3171/jns.2000.92.2.0261
   Batchelor TT, 2003, CLIN CANCER RES, V9, P711
   BENBASSAT H, 1992, LEUKEMIA LYMPHOMA, V6, P513, DOI 10.3109/10428199209053591
   Breedveld P, 2004, CANCER RES, V64, P5804, DOI 10.1158/0008-5472.CAN-03-4062
   Bu SZ, 2002, FEBS LETT, V531, P141, DOI 10.1016/S0014-5793(02)03478-6
   Carothers AM, 2002, CANCER LETT, V187, P77, DOI 10.1016/S0304-3835(02)00409-3
   CHAMBERLAIN M C, 1992, Current Opinion in Oncology, V4, P533, DOI 10.1097/00001622-199206000-00018
   Chauhan D, 2002, BLOOD, V100, P2187, DOI 10.1182/blood-2002-02-0376
   CUSHMAN M, 1995, J MED CHEM, V38, P2041, DOI 10.1021/jm00012a003
   DAMATO RJ, 1994, P NATL ACAD SCI USA, V91, P3964, DOI 10.1073/pnas.91.9.3964
   DEANGELIS LM, 1992, J CLIN ONCOL, V10, P635, DOI 10.1200/JCO.1992.10.4.635
   Ferreri AJM, 2000, ANN ONCOL, V11, P927, DOI 10.1023/A:1008376412784
   Fishburne BC, 1997, ARCH OPHTHALMOL-CHIC, V115, P1152, DOI 10.1001/archopht.1997.01100160322009
   FOTSIS T, 1994, NATURE, V368, P237, DOI 10.1038/368237a0
   GLANTZ MJ, 1995, CANCER, V75, P2919, DOI 10.1002/1097-0142(19950615)75:12<2919::AID-CNCR2820751220>3.0.CO;2-9
   Golebiewska J, 2002, ACTA BIOCHIM POL, V49, P59
   Harris NL, 1999, J CLIN ONCOL, V17, P3835, DOI 10.1200/JCO.1999.17.12.3835
   HOCHBERG FH, 1988, J NEUROSURG, V68, P835, DOI 10.3171/jns.1988.68.6.0835
   Josefsson E, 1997, ARTHRITIS RHEUM, V40, P154, DOI 10.1002/art.1780400120
   Klauber N, 1997, CANCER RES, V57, P81
   LaVallee TM, 2002, CANCER RES, V62, P3691
   MARGOLIS L, 1980, CANCER-AM CANCER SOC, V45, P688, DOI 10.1002/1097-0142(19800215)45:4<688::AID-CNCR2820450412>3.0.CO;2-F
   Marr A K, 2003, Vet Comp Oncol, V1, P159, DOI 10.1111/j.1476-5829.2003.00022.x
   MARTUCCI CP, 1983, CATECHOL ESTROGENS, P115
   Mittra RA, 1999, RETINA-J RET VIT DIS, V19, P45, DOI 10.1097/00006982-199901000-00007
   OLSEN EA, 1991, J AM ACAD DERMATOL, V25, P306, DOI 10.1016/0190-9622(91)70199-C
   Paulus W, 1999, J NEURO-ONCOL, V43, P203, DOI 10.1023/A:1006242116122
   PINEDO HM, 1976, CANCER RES, V36, P4418
   Pribluda VS, 2000, CANCER METAST REV, V19, P173, DOI 10.1023/A:1026543018478
   Qanungo S, 2002, ONCOGENE, V21, P4149, DOI 10.1038/sj.onc.1205508
   Reiser F, 1998, P SOC EXP BIOL MED, V219, P211
   SMET MD, 1998, BR J OPHTHALMOL, V83, P448
   Smith JR, 2002, OPHTHALMOLOGY, V109, P1709, DOI 10.1016/S0161-6420(02)01125-9
   Velez G, 2001, ARCH OPHTHALMOL-CHIC, V119, P1518
   Yamasaki E, 2003, BRIT J DERMATOL, V149, P30, DOI 10.1046/j.1365-2133.2003.05407.x
NR 37
TC 8
Z9 10
U1 0
U2 2
PU TAYLOR & FRANCIS INC
PI PHILADELPHIA
PA 325 CHESTNUT ST, SUITE 800, PHILADELPHIA, PA 19106 USA
SN 0271-3683
J9 CURR EYE RES
JI Curr. Eye Res.
PY 2007
VL 32
IS 7-8
BP 659
EP 667
DI 10.1080/02713680701473244
PG 9
WC Ophthalmology
WE Science Citation Index Expanded (SCI-EXPANDED)
SC Ophthalmology
GA 214DO
UT WOS:000249716400008
PM 17852190
DA 2024-06-03
ER

PT J
AU Shiozawa, Y
   Kiyokawa, N
   Fujimura, D
   Suzuki, K
   Yarita, Y
   Fujimoto, D
   Saito, M
   Yamashiro, Y
AF Shiozawa, Y
   Kiyokawa, N
   Fujimura, D
   Suzuki, K
   Yarita, Y
   Fujimoto, D
   Saito, M
   Yamashiro, Y
TI Primary malignant lymphoma of the central nervous system in an
   immunocompetent child - A case report
SO JOURNAL OF PEDIATRIC HEMATOLOGY ONCOLOGY
LA English
DT Article
DE central nervous system; lymphoma; childhood; immunohistochemical
   examination; cerebrospinal fluid
ID CEREBROSPINAL-FLUID; NEOPLASMS; DIAGNOSIS; CYTOLOGY
AB Primary lymphoma of the central nervous system (PCNSL) is extremely rare, especially in childhood. A 9-year-old Japanese boy was diagnosed as having precursor-B cell-type lymphoblastic lymphoma, based on morphologic and immunocytochernical analysis of mononuclear cells in the cerebrospinal fluid and a positive reaction for terminal deoxynucteotidyl transferase (TdT), CD19, CD79a, and CD179b. After seven courses of chemotherapy and craniospinal radiotherapy, the patient is alive, well, and in continuous complete remission. Despite its rarity, PCNSL should be included in the differential diagnosis in the presence of symptoms of increased intracranial pressure and/or unusual imaging findings of the brain.
C1 Juntendo Univ, Sch Med, Dept Pediat, Bunkyo Ku, Tokyo 1138421, Japan.
   Natl Res Inst Child Hlth & Dev, Dept Dev Biol, Tokyo, Japan.
C3 Juntendo University; National Center for Child Health & Development -
   Japan
RP Shiozawa, Y (corresponding author), Juntendo Univ, Sch Med, Dept Pediat, Bunkyo Ku, 2-1-1 Hongo, Tokyo 1138421, Japan.
EM y-shio@mte.biglobe.ne.jp
CR Basso U, 2002, EUR J CANCER, V38, P1298, DOI 10.1016/S0959-8049(02)00031-X
   Bataille B, 2000, J NEUROSURG, V92, P261, DOI 10.3171/jns.2000.92.2.0261
   Chhieng DC, 2002, DIAGN CYTOPATHOL, V26, P209, DOI 10.1002/dc.10013
   JIDDANE M, 1986, J NEUROSURG, V65, P592, DOI 10.3171/jns.1986.65.5.0592
   Kiyokawa N, 2004, MODERN PATHOL, V17, P423, DOI 10.1038/modpathol.3800079
   LACHANCE DH, 1991, NEUROLOGY, V41, P95, DOI 10.1212/WNL.41.1.95
   Plasswilm L, 2002, ANN HEMATOL, V81, P415, DOI 10.1007/s00277-002-0498-8
   Roma AA, 2002, DIAGN CYTOPATHOL, V27, P271, DOI 10.1002/dc.10190
   SCHULMAN H, 1991, PEDIATR RADIOL, V21, P434, DOI 10.1007/BF02026681
   SHEIKH B, 1994, BRIT J NEUROSURG, V8, P427, DOI 10.3109/02688699408995110
   TANI E, 1995, DIAGN CYTOPATHOL, V12, P14, DOI 10.1002/dc.2840120105
   VAKILI ST, 1986, J SURG ONCOL, V33, P95, DOI 10.1002/jso.2930330208
NR 12
TC 8
Z9 8
U1 0
U2 0
PU LIPPINCOTT WILLIAMS & WILKINS
PI PHILADELPHIA
PA TWO COMMERCE SQ, 2001 MARKET ST, PHILADELPHIA, PA 19103 USA
SN 1077-4114
EI 1536-3678
J9 J PEDIAT HEMATOL ONC
JI J. Pediatr. Hematol. Oncol.
PD OCT
PY 2005
VL 27
IS 10
BP 561
EP 564
DI 10.1097/01.mph.0000184570.70222.c5
PG 4
WC Oncology; Hematology; Pediatrics
WE Science Citation Index Expanded (SCI-EXPANDED)
SC Oncology; Hematology; Pediatrics
GA 978UA
UT WOS:000232897300013
PM 16217262
DA 2024-06-03
ER

PT J
AU Zhang, SJ
   Endo, S
   Saito, T
   Kouno, M
   Kuroiwa, T
   Washiyama, K
   Kumanishi, T
AF Zhang, SJ
   Endo, S
   Saito, T
   Kouno, M
   Kuroiwa, T
   Washiyama, K
   Kumanishi, T
TI Primary malignant lymphoma of the brain: Frequent abnormalities and
   inactivation of p14 tumor suppressor gene
SO CANCER SCIENCE
LA English
DT Article
ID CPG ISLAND METHYLATION; NERVOUS-SYSTEM LYMPHOMAS;
   NON-HODGKINS-LYMPHOMAS; P16(INK4A) GENES; P53; P14(ARF); MDM2; CELL;
   DEGRADATION; P19(ARF)
AB Ten primary central nervous system lymphomas (PCNSL, brain lymphomas) were examined for p14 gene exon 1beta deletion, mutation and methylation by Southern blot analysis, nucleotide analysis of polymerase chain reaction clones and Southern blot-based methylation assay. In Southern blot analysis, from the signal densities of the hybridized bands and their similarities to those of exons 2 and 3 in our previous quantitative study, we found that exon 1beta was homozygously deleted in four cases, hemizygously deleted in five cases and not deleted in one case. Thus, the same deletion patterns covered the entire p14 gene for all cases except for one case, which suggested the hemizygous deletion of exons 1beta and 2 and homozygous deletion of exon 3. In addition, although exon 1beta mutation is rare in various tumors, we detected a missense mutation (L50R) in one case with a hemizygous deletion. Methylation of the 5'CpG island of the p14 gene was not suggested for any case without homozygous deletion. Our observation of frequent p14 gene abnormalities (90%) and inactivation (40-60%) was in striking contrast to the same pathological subtype of systemic lymphoma in which p14 gene abnormalities and inactivation were infrequent, suggesting a difference in carcinogenesis between PCNSL and systemic lymphoma.
C1 Niigata Univ, Brain Res Inst, Niigata 9518585, Japan.
   Karolinska Inst, Biosci Novum, S-14157 Huddinge, Sweden.
   Nagano Red Cross Hosp, Nagano 3808582, Japan.
   Toyama Prefectural Cent Hosp, Toyama 9308550, Japan.
   Osaka Med Coll, Takatsuki, Osaka 5698686, Japan.
   Niigata Longev Res Inst, Niigata 9592516, Japan.
C3 Niigata University; Karolinska Institutet; Nagano Red Cross Hospital;
   Osaka Medical & Pharmaceutical University; Osaka Medical College
RP Niigata Univ, Brain Res Inst, 1-757 Asahimachi, Niigata 9518585, Japan.
EM kumanisi@pop.shibata.ne.jp
CR Baur AS, 1999, BLOOD, V94, P1773, DOI 10.1182/blood.V94.5.1773.417a12_1773_1781
   Burri N, 2001, LAB INVEST, V81, P217, DOI 10.1038/labinvest.3780230
   Gonzalez-Gomes P, 2003, CANCER GENET CYTOGEN, V142, P21, DOI 10.1016/S0165-4608(02)00799-9
   GUAN KL, 1994, GENE DEV, V8, P2939, DOI 10.1101/gad.8.24.2939
   Haber DA, 1997, CELL, V91, P555, DOI 10.1016/S0092-8674(00)80441-9
   HARIS NL, 1994, BLOOD, V84, P1361
   Kamijo T, 1998, P NATL ACAD SCI USA, V95, P8292, DOI 10.1073/pnas.95.14.8292
   Koga H, 1994, Noshuyo Byori, V11, P151
   Kumanishi T, 1996, JPN J CANCER RES, V87, P691, DOI 10.1111/j.1349-7006.1996.tb00279.x
   LAESEN CJ, 1996, ONCOGENE, V12, P2041
   Martelli F, 2001, P NATL ACAD SCI USA, V98, P4455, DOI 10.1073/pnas.081061398
   MERLO A, 1995, NAT MED, V1, P686, DOI 10.1038/nm0795-686
   Midgley CA, 2000, ONCOGENE, V19, P2312, DOI 10.1038/sj.onc.1203593
   Nakamura M, 2001, CANCER RES, V61, P6335
   Pinyol M, 2000, AM J PATHOL, V156, P1987, DOI 10.1016/S0002-9440(10)65071-7
   Pomerantz J, 1998, CELL, V92, P713, DOI 10.1016/S0092-8674(00)81400-2
   QUELLE DE, 1995, CELL, V83, P993
   Rizos H, 2000, ONCOGENE, V19, P2978, DOI 10.1038/sj.onc.1203629
   Rizos H, 2001, ONCOGENE, V20, P5543, DOI 10.1038/sj.onc.1204728
   ROSENBERG SA, 1982, CANCER, V49, P2112
   Ruas M, 1998, BBA-REV CANCER, V1378, pF115, DOI 10.1016/S0304-419X(98)00017-1
   SANGER F, 1977, P NATL ACAD SCI USA, V74, P5463, DOI 10.1073/pnas.74.12.5463
   SUCI T, 1979, ACTA PATHOL JPN, V29, P755
   Yarbrough WG, 2002, CANCER RES, V62, P1171
   Zhang SJ, 1998, CANCER RES, V58, P1231
   Zhang SJ, 1996, JPN J CANCER RES, V87, P900, DOI 10.1111/j.1349-7006.1996.tb02118.x
   Zhang YP, 1998, CELL, V92, P725, DOI 10.1016/S0092-8674(00)81401-4
NR 27
TC 8
Z9 9
U1 0
U2 0
PU WILEY
PI HOBOKEN
PA 111 RIVER ST, HOBOKEN 07030-5774, NJ USA
SN 1349-7006
J9 CANCER SCI
JI Cancer Sci.
PD JAN
PY 2005
VL 96
IS 1
BP 38
EP 41
DI 10.1111/j.1349-7006.2005.00003.x
PG 4
WC Oncology
WE Science Citation Index Expanded (SCI-EXPANDED)
SC Oncology
GA 895JK
UT WOS:000226857000007
PM 15649253
OA hybrid
DA 2024-06-03
ER

PT J
AU Haldorsen, IS
   Aarseth, JH
   Hollender, A
   Larsen, JL
   Espeland, A
   Mella, O
AF Haldorsen, IS
   Aarseth, JH
   Hollender, A
   Larsen, JL
   Espeland, A
   Mella, O
TI Incidence, clinical features, treatment and outcome of primary central
   nervous system lymphoma in Norway - A ten-year national survey
SO ACTA ONCOLOGICA
LA English
DT Article
ID PRIMARY CNS LYMPHOMA; NON-HODGKINS-LYMPHOMA; POPULATION-BASED DATA;
   CLINICOPATHOLOGICAL FEATURES; MALIGNANT-LYMPHOMA; BRAIN; SURVIVAL;
   EPIDEMIOLOGY; EXPERIENCE; PATHOLOGY
AB The incidence of primary central nervous system lymphoma (PCNSL) has been reported to increase in some parts of the world, while being stable in other regions. In an attempt to characterize the incidence rate, clinical features, treatment, outcome, and prognostic factors of PCNSL in Norway, we report our experience in a large unselected series of patients. Clinical features, histological diagnosis, radiological findings, treatment, and outcome of all patients diagnosed with PCNSL in Norway in the years 1989-1998 were registered. During the 10-year period 58 new cases of histologically verified PCNSL were registered in Norway. The annual incidence rate of PCNSL was on average 1.34 cases per million people with a non-significant increasing trend (p=0.069). For patients diagnosed before death (n=45) the estimated survival following histological diagnosis was 55%, 47%, and 23% at 1, 2, and 5 years, respectively. In Cox-regression analysis age, WHO performance status and treatment had independent prognostic impact on survival. In the studied decade, there was a non-significant trend towards increased incidence of PCNSL, perhaps due to increased availability of diagnostic imaging, especially magnetic resonance imaging.
C1 Haukeland Univ Hosp, Dept Radiol, N-5021 Bergen, Norway.
   Haukeland Univ Hosp, Dept Neurol, N-5021 Bergen, Norway.
   Haukeland Univ Hosp, Dept Oncol & Med Phys, N-5021 Bergen, Norway.
   Norwegian Radium Hosp, Dept Oncol, Oslo, Norway.
C3 University of Bergen; Haukeland University Hospital; University of
   Bergen; Haukeland University Hospital; University of Bergen; Haukeland
   University Hospital; University of Oslo
RP Haldorsen, IS (corresponding author), Haukeland Univ Hosp, Dept Radiol, N-5021 Bergen, Norway.
EM ingfrid.haldorsen@helse-bergen.no
CR Abrey LE, 1998, J CLIN ONCOL, V16, P859, DOI 10.1200/JCO.1998.16.3.859
   Au W, 2000, LEUKEMIA LYMPHOMA, V37, P175, DOI 10.3109/10428190009057642
   Bataille B, 2000, J NEUROSURG, V92, P261, DOI 10.3171/jns.2000.92.2.0261
   Corn BW, 1997, CANCER, V79, P2409
   COX DR, 1972, J R STAT SOC B, V34, P187
   Ferreri AJM, 2000, ANN ONCOL, V11, P927, DOI 10.1023/A:1008376412784
   Ferreri AJM, 2003, J CLIN ONCOL, V21, P2407, DOI 10.1200/JCO.2003.01.135
   Ferreri AJM, 2003, J CLIN ONCOL, V21, P266, DOI 10.1200/JCO.2003.09.139
   GRAMBSCH PM, 1994, BIOMETRIKA, V81, P515
   Hao D, 1999, ANN ONCOL, V10, P65, DOI 10.1023/A:1008308313914
   HAYAKAWA T, 1994, J NEURO-ONCOL, V19, P197, DOI 10.1007/BF01053274
   HENRY JM, 1974, CANCER, V34, P1293, DOI 10.1002/1097-0142(197410)34:4<1293::AID-CNCR2820340441>3.0.CO;2-P
   Herrlinger U, 2001, CANCER, V91, P130, DOI 10.1002/1097-0142(20010101)91:1<130::AID-CNCR17>3.0.CO;2-8
   Herrlinger U, 1999, J NEURO-ONCOL, V43, P227, DOI 10.1023/A:1006250317940
   Herrlinger U, 1999, J NEURO-ONCOL, V43, P219, DOI 10.1023/A:1006298201101
   HOCHBERG FH, 1988, J NEUROSURG, V68, P835, DOI 10.3171/jns.1988.68.6.0835
   KAPLAN EL, 1958, J AM STAT ASSOC, V53, P457, DOI 10.2307/2281868
   Kim DG, 1996, ACTA NEUROCHIR, V138, P280, DOI 10.1007/BF01411738
   KROGHJENSEN M, 1995, LEUKEMIA LYMPHOMA, V19, P223
   KROGHJENSEN M, 1994, ANN ONCOL, V5, P349, DOI 10.1093/oxfordjournals.annonc.a058839
   LUTZ JM, 1994, BRIT J CANCER, V70, P716, DOI 10.1038/bjc.1994.381
   MILLER DC, 1994, CANCER-AM CANCER SOC, V74, P1383, DOI 10.1002/1097-0142(19940815)74:4<1383::AID-CNCR2820740432>3.0.CO;2-1
   Nelson DF, 1999, J NEURO-ONCOL, V43, P241, DOI 10.1023/A:1006206602918
   Olson JE, 2002, CANCER, V95, P1504, DOI 10.1002/cncr.10851
   ONEILL BP, 1995, J NEURO-ONCOL, V25, P67, DOI 10.1007/BF01054724
   Powari M, 2002, SURG NEUROL, V57, P113, DOI 10.1016/S0090-3019(01)00675-9
   Schabet M, 1999, J NEURO-ONCOL, V43, P199, DOI 10.1023/A:1006290032052
   Schlegel U, 2000, J NEUROL SCI, V181, P1, DOI 10.1016/S0022-510X(00)00385-3
   van der Sanden GAC, 2002, CANCER, V94, P1548, DOI 10.1002/cncr.10357
   WATNE K, 1992, ACTA ONCOL, V31, P545, DOI 10.3109/02841869209088304
   Weller M, 1999, J NEURO-ONCOL, V43, P237, DOI 10.1023/A:1006254518848
   Yau YH, 1996, LANCET, V348, P890, DOI 10.1016/S0140-6736(05)64759-9
NR 32
TC 8
Z9 8
U1 0
U2 0
PU TAYLOR & FRANCIS AS
PI OSLO
PA CORT ADELERSGT 17, PO BOX 2562, SOLLI, 0202 OSLO, NORWAY
SN 0284-186X
J9 ACTA ONCOL
JI Acta Oncol.
PD SEP
PY 2004
VL 43
IS 6
BP 520
EP 529
DI 10.1080/02841860410015640
PG 10
WC Oncology
WE Science Citation Index Expanded (SCI-EXPANDED)
SC Oncology
GA 853WV
UT WOS:000223861700001
OA Bronze
DA 2024-06-03
ER

PT J
AU Menon, ARR
   Visconte, LLY
AF Menon, ARR
   Visconte, LLY
TI Self crosslinkable blends of polychloroprene and phosphorylated cashew
   nut shell liquid prepolymer
SO JOURNAL OF APPLIED POLYMER SCIENCE
LA English
DT Article
DE additives; elastomers; mechanical properties; vulcanization
ID EPOXIDIZED NATURAL-RUBBER; PHYSICOMECHANICAL PROPERTIES
AB The self crosslinking behavior of polychloroprene rubber (CR) containing phosphorylated cashew nut shell liquid (PCNSL) prepolymer was studied. The cure characteristics and kinetics of crosslinking of blends of CR and PCNSL were determined using an oscillating disk rheometer. The extent of crosslinking was determined from chemical crosslink density index obtained by equilibrium swelling method in a solvent. Evidence for heat induced self crosslinking was obtained from FTIR spectroscopy. It was found that 5 to 10 phr of PCNSL accelerates the heat induced self crosslinking behavior of CR. The effect of conventional curatives and fillers on the cure characteristics and mechanical properties of CR was also studied and compared. (C) 2003 Wiley Periodicals, Inc.
C1 CSIR, Reg Res Lab, Trivandrum 695019, Kerala, India.
   Univ Fed Rio de Janeiro, Inst Macromol, Rio De Janeiro, Brazil.
C3 Council of Scientific & Industrial Research (CSIR) - India; CSIR -
   National Institute Interdisciplinary Science & Technology (NIIST);
   Universidade Federal do Rio de Janeiro
RP Visconte, LLY (corresponding author), CSIR, Reg Res Lab, Trivandrum 695019, Kerala, India.
EM lyv@ima.ufrj.br
RI Menon, -/E-4881-2013; Visconte, Leila/AAI-7247-2021
CR Aigbodion AI, 2000, J APPL POLYM SCI, V77, P1413
   ALEX R, 1989, J POLYM SCI POL LETT, V27, P361, DOI 10.1002/pol.1989.140271003
   ALEX R, 1991, KAUT GUMMI KUNSTST, V44, P333
   ALEX R, 1990, POLYM COMMUN, V31, P118
   ALEX R, 1990, POLYM COMMUN, V31, P366
   Antony P, 2001, RUBBER CHEM TECHNOL, V74, P376, DOI 10.5254/1.3547644
   DYER JR, 1987, APPL ABSORPTION SPEC, P38
   Ellis B., 1964, Rubber Chemistry and Technology, V37, P563, DOI [10.5254/1.3540348, DOI 10.5254/1.3540348]
   Flory PJ, 1943, J CHEM PHYS, V11, P521, DOI 10.1063/1.1723792
   Fuchs E, 2000, KAUT GUMMI KUNSTST, V53, P419
   Menon ARR, 1998, J APPL POLYM SCI, V68, P1303, DOI 10.1002/(SICI)1097-4628(19980523)68:8<1303::AID-APP12>3.0.CO;2-#
   MENON ARR, 1992, KAUT GUMMI KUNSTST, V45, P708
   MENON ARR, 1994, J APPL POLYM SCI, V51, P2157, DOI 10.1002/app.1994.070511307
   Menon ARR, 1998, POLYMER, V39, P4033, DOI 10.1016/S0032-3861(97)00539-9
   MORRELL SH, 1982, RUBBER TECHNOLOGY MA, P182
   MUKHOPADHYAY S, 1990, J POLYM SCI POL LETT, V28, P25, DOI 10.1002/pol.1990.140280105
   MUKHOPADHYAY S, 1990, J MATER SCI, V25, P4027, DOI 10.1007/BF00582476
   MUKHOPADHYAY S, 1991, J APPL POLYM SCI, V43, P347, DOI 10.1002/app.1991.070430213
   MUKHOPADHYAY S, 1992, J APPL POLYM SCI, V45, P181, DOI 10.1002/app.1992.070450122
   NANDO GB, 1980, KAUT GUMMI KUNSTST, V33, P920
   PILLAI CKS, 1990, J APPL POLYM SCI, V41, P2487, DOI 10.1002/app.1990.070410947
   Saville B., 1967, RUBBER CHEM TECHNOL, V40, P100, DOI [10.5254/1.3539039, DOI 10.5254/1.3539039]
   SILVERSTEIN RM, 1998, SPECTROMETRIC IDENTI, P108
NR 23
TC 8
Z9 8
U1 0
U2 5
PU WILEY
PI HOBOKEN
PA 111 RIVER ST, HOBOKEN 07030-5774, NJ USA
SN 0021-8995
EI 1097-4628
J9 J APPL POLYM SCI
JI J. Appl. Polym. Sci.
PD FEB 5
PY 2004
VL 91
IS 3
BP 1619
EP 1625
DI 10.1002/app.13308
PG 7
WC Polymer Science
WE Science Citation Index Expanded (SCI-EXPANDED)
SC Polymer Science
GA 758ZJ
UT WOS:000187712400030
DA 2024-06-03
ER

PT J
AU Pöttgen, C
   Stuschke, M
   Stüben, G
   Schmitz, A
   Schwechheimer, K
   Wacker, HH
   Rauhut, F
   Kleuker, S
   Wilhelm, H
   Grehl, S
   Fehlings, T
AF Pöttgen, C
   Stuschke, M
   Stüben, G
   Schmitz, A
   Schwechheimer, K
   Wacker, HH
   Rauhut, F
   Kleuker, S
   Wilhelm, H
   Grehl, S
   Fehlings, T
TI Long-term survival following radiotherapy and cytarabine chemotherapy
   for sporadic primary central nervous system lymphoma
SO STRAHLENTHERAPIE UND ONKOLOGIE
LA English
DT Article
DE primary CNS lymphoma; whole brain radiotherapy; cytosine arabinoside
ID NON-HODGKINS-LYMPHOMA; PRIMARY CNS LYMPHOMA;
   ACQUIRED-IMMUNODEFICIENCY-SYNDROME; HIGH-DOSE METHOTREXATE;
   RADIATION-THERAPY; PLUS RADIOTHERAPY; BRAIN; CYCLOPHOSPHAMIDE;
   DOXORUBICIN; VINCRISTINE
AB Purpose: To analyze the Long-term results following whole brain radiotherapy (WBRT) with sequential intrathecal (i.th.) cytosine arabinoside (Ara-C) +/- intravenous (i.v.) Ara-C in patients with primary central nervous system Lymphoma (PCNSL).
   Patients and Methods: 14 patients were treated between July 1987 and August 1995. ALL had sporadic PCNSL with proven histology of high-grade CNS Lymphoma (twelve diffuse Large-cell B-Lymphomas, one lymphoblastic Lymphoma, one Large T-cell Lymphoma). Patients were treated with two to four cycles of induction chemotherapy (40 mg/m(2) Ara-C i.th.), four patients received additional Ara-C i.v. (150 mg/m(2), d1-4). WBRT was administered using 1.8-Gy fractions. Intrathecal chemotherapy was planned afterwards in 4-week intervals for 6 months. Posttreatment neurocognitive evaluations were performed in two Long-term survivors.
   Results: Two of four patients who received i.v. and i.th. induction chemotherapy showed progressive disease, and irradiation was started immediately. Six of 14 patients received 50.4 Gy WBRT, four patients had WBRT up to 39.6 Gy followed by a 10.8-Gy boost. Five patients died early during therapy either due to a decline of the general medical condition or progressive disease. Median survival was 41 months (95% confidence interval: 6-79 months), survival at 3 and 5 years was 59% and 42%, respectively. Six patients survived for 3 years, two younger patients are still alive (> 12 years). They show only slightly impaired neurocognitive functions without clinical relevance.
   Conclusion: This WBRT-based protocol with i.th. meningeal prophylaxis using Ara-C i.v. Ara-C yields substantial Long-term survival with moderate toxicity. The value of i.v. chemotherapy is currently being investigated in prospective studies.
C1 Univ Hosp Essen, Dept Radiotherapy, D-45122 Essen, Germany.
   Univ Hosp Essen, Dept Neuropathol, D-45122 Essen, Germany.
   Inst Hematopathol, Lymph Node Registry, German Soc Pathol, Kiel, Germany.
   Univ Hosp Essen, Dept Neurosurg, Essen, Germany.
   Univ Hosp Essen, Dept Pediat, Essen, Germany.
   Univ Hosp Essen, Dept Neurol, Essen, Germany.
   Univ Hosp Essen, Dept Diagnost Radiol, Essen, Germany.
C3 University of Duisburg Essen; University of Duisburg Essen; University
   of Duisburg Essen; University of Duisburg Essen; University of Duisburg
   Essen; University of Duisburg Essen
RP Pöttgen, C (corresponding author), Univ Hosp Essen, Dept Radiotherapy, Hufelandstr 55, D-45122 Essen, Germany.
CR Abrey LE, 1998, J CLIN ONCOL, V16, P859, DOI 10.1200/JCO.1998.16.3.859
   BALMACEDA C, 1995, ANN NEUROL, V38, P202, DOI 10.1002/ana.410380212
   BATCHELOR TT, 2000, P AN M AM SOC CLIN, V19, P616
   Beck R, 1996, AGRO FOOD IND HI TEC, V7, P3
   Bessell EM, 1996, J CLIN ONCOL, V14, P945, DOI 10.1200/JCO.1996.14.3.945
   Bessell EM, 2001, INT J RADIAT ONCOL, V50, P457, DOI 10.1016/S0360-3016(01)01451-1
   Blay JY, 1998, J CLIN ONCOL, V16, P864, DOI 10.1200/JCO.1998.16.3.864
   BLAY JY, 1995, BLOOD, V86, P2922
   Brada M, 1998, INT J RADIAT ONCOL, V40, P1157, DOI 10.1016/S0360-3016(98)00002-9
   BRAUS DF, 1992, J NEUROL, V239, P117, DOI 10.1007/BF00833908
   Cheng AL, 1998, CANCER, V82, P1946, DOI 10.1002/(SICI)1097-0142(19980515)82:10<1946::AID-CNCR19>3.0.CO;2-T
   Cher L, 1996, NEUROLOGY, V46, P1757, DOI 10.1212/WNL.46.6.1757
   Corry J, 1998, INT J RADIAT ONCOL, V41, P615, DOI 10.1016/S0360-3016(97)00571-3
   Cote TR, 1996, J NATL CANCER I, V88, P675, DOI 10.1093/jnci/88.10.675
   DEANGELIS LM, 1990, NEUROLOGY, V40, P80, DOI 10.1212/WNL.40.1.80
   Ferreri AJM, 2000, ANN ONCOL, V11, P927, DOI 10.1023/A:1008376412784
   Frank C, 2001, STRAHLENTHER ONKOL, V177, P597, DOI 10.1007/PL00002370
   Freilich RJ, 1996, NEUROLOGY, V46, P435, DOI 10.1212/WNL.46.2.435
   Gijtenbeek JMM, 2001, NEUROLOGY, V57, P716, DOI 10.1212/WNL.57.4.716
   GLASS J, 1994, J NEUROSURG, V81, P188, DOI 10.3171/jns.1994.81.2.0188
   GLICK JH, 1996, P AN M AM SOC CLIN, V15, P411
   GORDON KB, 1995, INT J RADIAT ONCOL, V31, P1123, DOI 10.1016/0360-3016(95)00062-4
   Grangier C., 1994, Strahlentherapie und Onkologie, V170, P206
   HARRIS NL, 1994, BLOOD, V84, P1361
   Herrlinger U, 2002, ANN NEUROL, V51, P247, DOI 10.1002/ana.10102
   Herrlinger U, 2001, CANCER, V91, P130, DOI 10.1002/1097-0142(20010101)91:1<130::AID-CNCR17>3.0.CO;2-8
   Hetzel-Sesterheim M., 1996, Strahlentherapie und Onkologie, V172, P198
   HORN W, 1983, LEISTUNGSPRUFUNSSYST
   JELLINGER KA, 1992, J CANCER RES CLIN, V119, P7, DOI 10.1007/BF01209483
   Kvaal SA, 2001, PSYCHOL REP, V88, P581
   LACHANCE DH, 1994, NEUROLOGY, V44, P1721, DOI 10.1212/WNL.44.9.1721
   Laperriere NJ, 1997, RADIOTHER ONCOL, V43, P247, DOI 10.1016/S0167-8140(97)00074-1
   Miller TP, 1998, NEW ENGL J MED, V339, P21, DOI 10.1056/NEJM199807023390104
   MURRAY K, 1986, J NEUROSURG, V65, P600, DOI 10.3171/jns.1986.65.5.0600
   Nelson DF, 1999, J NEURO-ONCOL, V43, P241, DOI 10.1023/A:1006206602918
   NELSON DF, 1992, INT J RADIAT ONCOL, V23, P9, DOI 10.1016/0360-3016(92)90538-S
   NEUWELT EA, 1991, J CLIN ONCOL, V9, P1580, DOI 10.1200/JCO.1991.9.9.1580
   ONEILL BP, 1995, INT J RADIAT ONCOL, V33, P663, DOI 10.1016/0360-3016(95)00207-F
   Ott M, 2002, STRAHLENTHER ONKOL, V178, P245, DOI 10.1007/s00066-002-0932-9
   PARSONS JT, 1994, INT J RADIAT ONCOL, V30, P755, DOI 10.1016/0360-3016(94)90346-8
   Reni M, 1997, ANN ONCOL, V8, P227, DOI 10.1023/A:1008201717089
   Reni M, 2001, INT J RADIAT ONCOL, V51, P419, DOI 10.1016/S0360-3016(01)01639-X
   Sandor V, 1998, J CLIN ONCOL, V16, P3000, DOI 10.1200/JCO.1998.16.9.3000
   SCHULTHEISS TE, 1995, INT J RADIAT ONCOL, V31, P1093, DOI 10.1016/0360-3016(94)00655-5
   Schultz C, 1996, J CLIN ONCOL, V14, P556, DOI 10.1200/JCO.1996.14.2.556
   Schwegler N, 1997, Strahlenther Onkol, V173, P117
   SHIBAMOTO Y, 1990, CANCER-AM CANCER SOC, V65, P1907, DOI 10.1002/1097-0142(19900501)65:9<1907::AID-CNCR2820650906>3.0.CO;2-L
   Sminia P, 2002, STRAHLENTHER ONKOL, V178, P453, DOI 10.1007/s00066-002-0948-1
NR 48
TC 8
Z9 8
U1 0
U2 3
PU URBAN & VOGEL
PI MUNICH
PA NEUMARKTER STRASSE 43, D-81673 MUNICH, GERMANY
SN 0179-7158
J9 STRAHLENTHER ONKOL
JI Strahlenther. Onkol.
PD SEP
PY 2003
VL 179
IS 9
BP 626
EP 632
DI 10.1007/s00066-003-1083-3
PG 7
WC Oncology; Radiology, Nuclear Medicine & Medical Imaging
WE Science Citation Index Expanded (SCI-EXPANDED)
SC Oncology; Radiology, Nuclear Medicine & Medical Imaging
GA 720VW
UT WOS:000185281400006
PM 14628129
OA Green Submitted
DA 2024-06-03
ER

PT J
AU Feiden, W
   Milutinovic, S
AF Feiden, W
   Milutinovic, S
TI Morphology and diagnosis of primary central nervous system lymphomas
SO PATHOLOGE
LA German
DT Article
DE non-Hodgkins' lymphoma; large B-cell lymphoma; central nervous system;
   BCL6
ID MALIGNANT-LYMPHOMAS; BRAIN LYMPHOMA; CLASSIFICATION; PATHOGENESIS;
   PATHOLOGY; CNS
AB Diagnostically primary central nervous system lymphomas (PCNSL) have to be differentiated from glioblastoma and brain metastases. Histologically the overwhelming majority of PCNSL is represented by diffuse large B-cell lymphomas, in this series with a BCL6 expression in 80% of the cases detected by immunhistochemistry. Stereotactic biopsy is the method of choice in establishing the definite diagnosis and intraoperative smear cytology will detect the lymphoid blasts. To confirm the B-cell lineage, immunhistochemistry is needed (CD20, CD79a). Small reactive T-lymphocytes and monohistiocytic cells and activated "microglia" are found within and at the periphery of PCNSL foci. The infiltrated brain tissue shows partially pleomorphic reactive astrocytes that can be confused with neoplastic astrocytes, especially in small specimens. In contrast to high-grade gliomas, however, PCNSLs do not show endothelial proliferations. Subtypes or variants of diffuse large B-cell lymphomas can also be observed in cases of PCNSL: the anaplastic variant with large multinucleated tumour cells resembling Reed-Sternberg cells,T-cell rich B-cell lymphoma and intravascular B-cell lymphoma with primary manifestation within the brain or the spinal cord. HIV/AIDS-associated PCNSLs are characterised by large plasmoblastic or small Burkitt-like cells and tumour necrosis. Primary leptomeningeal large B-cell lymphomas do occur very rarely and are diagnosed by cerebrospinal fluid cytology.
C1 Univ Saarlandes Kliniken, Abt Neuropathol, Nervenklin, Inst Pathol, D-66421 Homburg, Germany.
C3 Universitatsklinikum des Saarlandes
RP Feiden, W (corresponding author), Univ Saarlandes Kliniken, Abt Neuropathol, Nervenklin, Inst Pathol, Geb 90-3, D-66421 Homburg, Germany.
EM pawfei@uniklinik-saarland.de
CR Anagnostopoulos I, 2000, PATHOLOGE, V21, P178, DOI 10.1007/s002920050384
   [Anonymous], 2001, PATHOLOGY GENETICS T
   BERGMANN M, 1994, CLIN NEUROL NEUROSUR, V96, P236, DOI 10.1016/0303-8467(94)90075-2
   EBY NL, 1988, CANCER-AM CANCER SOC, V62, P2461, DOI 10.1002/1097-0142(19881201)62:11<2461::AID-CNCR2820621135>3.0.CO;2-M
   Ellison DW, 2001, CURR TOPICS PATHOL, V95, P239
   FEIDEN W, 1990, VIRCHOWS ARCH A, V417, P21, DOI 10.1007/BF01600105
   FEIDEN W, 1993, ACTA NEUROL SCAND, V87, P228
   Feiden W, 1997, PATHOLOGE, V18, P107
   Feldman T, 1992, J Heart Valve Dis, V1, P55
   HARRIS NL, 1994, BLOOD, V84, P1361
   HENRY JM, 1974, CANCER, V34, P1293, DOI 10.1002/1097-0142(197410)34:4<1293::AID-CNCR2820340441>3.0.CO;2-P
   HOCHBERG FH, 1988, J NEUROSURG, V68, P835, DOI 10.3171/jns.1988.68.6.0835
   Jaffe ES., 2001, TUMOURS HAEMATOPOIET
   KREMMER E, 1995, VIROLOGY, V208, P336, DOI 10.1006/viro.1995.1157
   LACHANCE DH, 1991, NEUROLOGY, V41, P95, DOI 10.1212/WNL.41.1.95
   Larocca LM, 1998, BLOOD, V92, P1011
   MILLER DC, 1994, CANCER-AM CANCER SOC, V74, P1383, DOI 10.1002/1097-0142(19940815)74:4<1383::AID-CNCR2820740432>3.0.CO;2-1
   MORGELLO S, 1995, BRAIN PATHOL, V5, P383, DOI 10.1111/j.1750-3639.1995.tb00616.x
   PAULUS W, 1994, HUM PATHOL, V25, P1253, DOI 10.1016/0046-8177(94)90046-9
   Paulus W, 1999, J NEURO-ONCOL, V43, P203, DOI 10.1023/A:1006242116122
   PAULUS W, 2000, TUMOURS NERVOUS SYST, P198
   Postler E, 2000, PATHOLOGE, V21, P86, DOI 10.1007/s002920050010
   Reiche W, 1998, RADIOLOGE, V38, P913, DOI 10.1007/s001170050442
   SCHWECHHEIMER K, 1994, AM J SURG PATHOL, V18, P931, DOI 10.1097/00000478-199409000-00008
   Slowik F, 1975, ACTA NEUROPATH BER S, V6, P95, DOI DOI 10.1007/978-3-662-08456-4_16
   Traweek ST., 1998, RUSSELL RUBINSTEINS, P195
   Villegas E, 1997, J NEURO-ONCOL, V34, P157, DOI 10.1023/A:1005754212792
NR 27
TC 8
Z9 11
U1 0
U2 3
PU SPRINGER HEIDELBERG
PI HEIDELBERG
PA TIERGARTENSTRASSE 17, D-69121 HEIDELBERG, GERMANY
SN 0172-8113
EI 1432-1963
J9 PATHOLOGE
JI Pathologe
PD JUL
PY 2002
VL 23
IS 4
BP 284
EP 291
DI 10.1007/s00292-002-0539-z
PG 8
WC Pathology
WE Science Citation Index Expanded (SCI-EXPANDED)
SC Pathology
GA 579LC
UT WOS:000177178600005
PM 12185781
DA 2024-06-03
ER

PT J
AU Lee, AG
   Tang, RA
   Roberts, D
   Schiffman, JS
   Osborne, A
AF Lee, AG
   Tang, RA
   Roberts, D
   Schiffman, JS
   Osborne, A
TI Primary central nervous system lymphoma involving the optic chiasm in
   AIDS
SO JOURNAL OF NEURO-OPHTHALMOLOGY
LA English
DT Article
ID NEUROPATHY; BRAIN; HIV; DIAGNOSIS; LESIONS; AUTOPSY; SPECT
AB Objective: To report visual loss resulting from chiasmal involvement by primary central nervous system lymphoma (PCNSL).
   Materials and Methods: Case report.
   Results: A patient with the acquired immune deficiency syndrome (AIDS) presented with visual loss resulting front PCNSL involving the optic chiasm. The clinical findings, neuroimaging, pathology, and treatment of this patient are described.
   Conclusions: Although rare, clinicians should consider PCNSL in the differential of a hypothalamic/chiasmal mass, especially in a patient with AIDS.
C1 Univ Iowa Hosp & Clin, PFP, Dept Ophthalmol, Iowa City, IA 52242 USA.
   Univ Iowa Hosp & Clin, Dept Neurol, Iowa City, IA 52242 USA.
   Univ Iowa Hosp & Clin, Dept Neurosurg, Iowa City, IA 52242 USA.
   Univ Texas, Med Branch, Dept Ophthalmol, Galveston, TX 77550 USA.
   Univ Utah, Sch Med, Dept Neuroradiol, Salt Lake City, UT USA.
C3 University of Iowa; University of Iowa; University of Iowa; University
   of Texas System; University of Texas Medical Branch Galveston; Utah
   System of Higher Education; University of Utah
RP Univ Iowa Hosp & Clin, PFP, Dept Ophthalmol, 200 Hawkins Dr, Iowa City, IA 52242 USA.
EM andrew-lee@uiowa.edu
RI Lee, Andrew/GVU-2817-2022
CR ANSON JA, 1992, SURG NEUROL, V37, P432, DOI 10.1016/0090-3019(92)90131-6
   AUPERIN I, 1994, NEUROPATH APPL NEURO, V20, P243, DOI 10.1111/j.1365-2990.1994.tb00966.x
   Bindal AK, 1997, J NEURO-ONCOL, V31, P267, DOI 10.1023/A:1005769406324
   Blumenthal DT, 1999, NEUROLOGY, V52, P1648, DOI 10.1212/WNL.52.8.1648
   BROWN SM, 1994, SURV OPHTHALMOL, V39, P133, DOI 10.1016/0039-6257(94)90158-9
   BULLOCK JD, 1979, ANN OPHTHALMOL, V11, P1477
   Chamberlain MC, 1997, NEUROLOGY, V49, P1728, DOI 10.1212/WNL.49.6.1728
   CHAPPELL ET, 1992, NEUROSURGERY, V30, P825, DOI 10.1227/00006123-199206000-00001
   DONAHUE BR, 1995, CANCER, V76, P328, DOI 10.1002/1097-0142(19950715)76:2<328::AID-CNCR2820760225>3.0.CO;2-7
   Goplen AK, 1997, J ACQ IMMUN DEF SYND, V14, P351, DOI 10.1097/00042560-199704010-00007
   GRAY RS, 1989, J CLIN NEURO-OPHTHAL, V9, P98
   GUYER DR, 1990, OPHTHALMOLOGY, V97, P882
   HOLTE H, 1987, CANCER-AM CANCER SOC, V60, P2521, DOI 10.1002/1097-0142(19871115)60:10<2521::AID-CNCR2820601029>3.0.CO;2-N
   JONES GR, 1985, CANCER-AM CANCER SOC, V56, P2804, DOI 10.1002/1097-0142(19851215)56:12<2804::AID-CNCR2820561216>3.0.CO;2-D
   KLINE LB, 1984, ARCH OPHTHALMOL-CHIC, V102, P1655
   Lorberboym M, 1996, J NUCL MED, V37, P1150
   Maiuri F, 1987, Br J Neurosurg, V1, P499
   MAIURI F, 1990, CLIN NEUROL NEUROSUR, V92, P119, DOI 10.1016/0303-8467(90)90086-K
   PURVIN V, 1984, J CLIN NEURO-OPHTHAL, V4, P15
   RUIZ A, 1994, AM J NEURORADIOL, V15, P1885
   Sakai C, 1996, INT J HEMATOL, V63, P325
   STROMINGER MB, 1993, AM J OPHTHALMOL, V116, P774, DOI 10.1016/S0002-9394(14)73486-5
NR 22
TC 8
Z9 9
U1 0
U2 0
PU LIPPINCOTT WILLIAMS & WILKINS
PI PHILADELPHIA
PA TWO COMMERCE SQ, 2001 MARKET ST, PHILADELPHIA, PA 19103 USA
SN 1070-8022
EI 1536-5166
J9 J NEURO-OPHTHALMOL
JI J. Neuro-Ophthal.
PD JUN
PY 2001
VL 21
IS 2
BP 95
EP 98
DI 10.1097/00041327-200106000-00007
PG 4
WC Clinical Neurology; Ophthalmology
WE Science Citation Index Expanded (SCI-EXPANDED)
SC Neurosciences & Neurology; Ophthalmology
GA 457CU
UT WOS:000170120200006
PM 11450910
OA Bronze
DA 2024-06-03
ER

PT J
AU Prasad, VS
   Pillai, CKS
AF Prasad, VS
   Pillai, CKS
TI Flame retardation of polyethylene: Effect of a phosphorus flame
   retardant having both hydrophobic and hydrophilic groups in the same
   molecule
SO JOURNAL OF APPLIED POLYMER SCIENCE
LA English
DT Article
DE flame retardants; polyethylene; phosphorylated cashewnut shell liquid;
   prepolymer
ID THERMAL CHARACTERIZATION; RESINS;
   3-(TETRABROMOPENTADECYL)-2,4,6-TRIBROMOPHENOL; CARDANOL; PHENOL
AB The effect of phosphorylated cashew nut shell liquid prepolymer (PCNSL), a phosphorus-based flame retardant (FR) possessing both hydrophobic and hydrophilic groups in the same molecule, on the processability, mechanical properties, thermal and flammability behavior, and aging characteristics of low-density polyethylene (LDPE) was studied. TGA showed that PCNSL enhanced the thermal stability of LDPE, whereas limiting oxygen index (LOI) values increased from 17 to 24.5. The large increase in the LOI value could most probably be due to the possibility of PCNSL acting, apart from being a normal phosphorus-containing FR, also as an antioxidant that might control the oxidative surface degradation of LDPE. The oxidative induction test (PE, 2.5 min, with 2% PCNSL, 225 min, and 2% Irganox(R), 189 min) showed that the antioxidant property of PCNSL is better than that of Irganox(R), a known antioxidant fur polyethylene (PE) and the enthalpy of oxidation (PE 4.6 kJ/g, with 2% PCNSL 2.6 kJ/g and 2% Irganox(R), 2.2 kJ/g) for the PCNSL/LDPE blend was less than that of LDPE and was comparable to that of the Irganox(R) system. Brabender Plasticorder traces of LDPE/PCNSL blends showed good processability and miscibility. The enhanced processability and miscibility between LDPE and PCNSL are attributed to the presence of the hydrophobic aliphatic segment in the FR, The SEM microstructure of the blend supported the above findings. Comparative evaluation with standard all-aromatic FRs such as decabromodiphenyl oxide (DBDPO) and tricresyl phosphate (TCP) was carried out and the data supported the finding that FRs having both aliphatic and aromatic moieties with hydrophobic and hydrophilic characters in the same system can give better property profiles than those without these attributes. (C) 2000 John Wiley & Sons, Inc. J Appl Polym Sci 77: 2631-2640, 2000.
C1 CSIR, Reg Res Lab, Trivandrum 695019, Kerala, India.
C3 Council of Scientific & Industrial Research (CSIR) - India; CSIR -
   National Institute Interdisciplinary Science & Technology (NIIST)
RP Pillai, CKS (corresponding author), CSIR, Reg Res Lab, Trivandrum 695019, Kerala, India.
CR AARONSON AM, 1992, ACS SYM SER, V486, P219
   ANTONY R, 1993, J APPL POLYM SCI, V49, P2129, DOI 10.1002/app.1993.070491209
   ANTONY R, 1994, J APPL POLYM SCI, V54, P429, DOI 10.1002/app.1994.070540403
   ANTONY R, 1994, POLYM SCI RECENT ADV, V1, P407
   CHEN YL, 1990, J POLYM SCI POL CHEM, V28, P1847, DOI 10.1002/pola.1990.080280717
   Conley R.T., 1970, THERMAL STABILITY PO
   Costa L, 1998, J APPL POLYM SCI, V68, P1067, DOI 10.1002/(SICI)1097-4628(19980516)68:7<1067::AID-APP4>3.3.CO;2-A
   CULLIS CF, 1988, BROMINE COMPOUNDS CH, P301
   GREEN J, 1989, THERMOPLASTIC POLYM
   KONIG T, 1992, J PRAK CHEM-CHEM ZTG, V334, P333, DOI 10.1002/prac.19923340407
   Kuryla W.C., 1973, FLAME RETARDANCY POL, V1
   LARSON ER, 1980, KIRKOTHMER ENCY CHEM, V10, P373
   LAWSON DF, 1982, FLAME RETARDANT POLY, V3, pCH2
   LEWIN M, 1978, FLAME RETARDANT POLY, V1
   LEWIN M, 1978, FLAME RETARDANT POLY, V2
   Lyons J.W., 1970, CHEM USES FIRE RETAR
   MARET J, 1993, IND J NAT RUBBER RES, V6, P97
   MENON ARR, 1995, POLYM-PLAST TECHNOL, V34, P429, DOI 10.1080/03602559508012193
   Menon ARR, 1996, J APPL POLYM SCI, V61, P981, DOI 10.1002/(SICI)1097-4628(19960808)61:6<981::AID-APP12>3.3.CO;2-E
   MENON ARR, 1994, J APPL POLYM SCI, V51, P2157, DOI 10.1002/app.1994.070511307
   MENON ARR, 1990, KAUTSCHUK GUMMI KUNS, V41, P2487
   PILLAI C, UNPUB
   Pillai C. K. S., 1989, MET MATER PROCESS, V1, P155
   PILLAI CKS, 1990, J APPL POLYM SCI, V41, P2487, DOI 10.1002/app.1990.070410947
   Pillai CKS, 1997, J APPL POLYM SCI, V66, P2157, DOI 10.1002/(SICI)1097-4628(19971219)66:11<2157::AID-APP12>3.3.CO;2-O
   PILLAI CKS, 1988, Patent No. 1157
   PRASAD VS, 1994, POLYM SCI RECENT ADV, V2, P823
   Rajalekshmi S, 1996, J POLYM SCI POL CHEM, V34, P2851, DOI 10.1002/(SICI)1099-0518(199610)34:14<2851::AID-POLA2>3.3.CO;2-V
   SANDER M, 1968, MACROMOL SCI REV MAC, V2, P1
   SCHWARZ RJ, 1973, FLAME RETARDANCY POL, V2, P83
   SMITH RC, 1975, J ELASTOM PLAST, V7, P156
   TESORO G, 1976, PURE APPL CHEM, V46, P239, DOI 10.1351/pac197646020239
   TROITZSCH J, 1983, INT PLACTICS FLAMMAB
   TROITZSCH JH, 1983, PROG ORG COAT, V11, P41, DOI 10.1016/0033-0655(83)80003-X
   WEIL ED, 1975, FLAME RETARDANCY POL, V3, P186
NR 35
TC 8
Z9 8
U1 1
U2 23
PU JOHN WILEY & SONS INC
PI NEW YORK
PA 605 THIRD AVE, NEW YORK, NY 10158-0012 USA
SN 0021-8995
J9 J APPL POLYM SCI
JI J. Appl. Polym. Sci.
PD SEP 19
PY 2000
VL 77
IS 12
BP 2631
EP 2640
DI 10.1002/1097-4628(20000919)77:12<2631::AID-APP100>3.0.CO;2-2
PG 10
WC Polymer Science
WE Science Citation Index Expanded (SCI-EXPANDED)
SC Polymer Science
GA 336FX
UT WOS:000088292200010
DA 2024-06-03
ER

PT J
AU Boardman, AP
   Salles, G
AF Boardman, Alexander P.
   Salles, Gilles
TI CAR T-cell therapy in large B cell lymphoma
SO HEMATOLOGICAL ONCOLOGY
LA English
DT Review
DE autologous stem cell transplantation (ASCT); B-cell lymphoma; CD19;
   chimeric antigen receptor (CAR) T cell; diffuse large B-cell lymphoma
   (DLBCL); non-Hodgkin lymphoma (NHL); primary CNS lymphoma (PCNSL);
   secondary CNS lymphoma (SCNSL)
ID CNS LYMPHOMA; OUTCOMES; TISAGENLECLEUCEL; MULTICENTER; EFFICACY
AB CD19-targeted chimeric antigen receptor (CAR) T-cells have revolutionized the treatment of lymphoid malignancies, including large B cell lymphoma (LBCL). Following seminal early phase multicenter clinical trials published between 2017 and 2020, three CD19-CAR T-cell products received FDA and EMA approval designations in lymphoma in the third-line setting, paving the way for follow-up studies in the second-line. Meanwhile, investigations into the applications of CAR T-cell therapy have further broadened to treating high-risk patients even prior to completion of first-line conventional chemo-immunotherapy. Furthermore, as early trials excluded patients with central nervous system involvement with lymphoma, several studies have recently shown promising efficacy of CD19-CAR T-cells in primary and secondary CNS lymphoma. Here we provide a detailed overview on clinical data supporting the use of CAR T-cells in patients with LBCL.
C1 [Boardman, Alexander P.; Salles, Gilles] Mem Sloan Kettering Canc Ctr, Lymphoma Serv, New York, NY USA.
   [Salles, Gilles] Mem Sloan Kettering Canc Ctr, Dept Med, Chief Lymphoma Serv, New York, NY 10021 USA.
C3 Memorial Sloan Kettering Cancer Center; Memorial Sloan Kettering Cancer
   Center
RP Salles, G (corresponding author), Mem Sloan Kettering Canc Ctr, Dept Med, Chief Lymphoma Serv, New York, NY 10021 USA.
EM SallesG@mskcc.org
RI Salles, Gilles/Z-2336-2019
OI Salles, Gilles/0000-0002-9541-8666; Boardman,
   Alexander/0000-0001-7169-9275
FU NIH/NCI Cancer Center [P30 CA008748]; Conquer Cancer ASCO Young
   Investigator Award (YIA) grant
FX This research was funded in part through the NIH/NCI Cancer Center
   support grant P30 CA008748 and the 2022 Conquer Cancer ASCO Young
   Investigator Award (YIA) grant.
CR Abramson JS, 2023, BLOOD, V141, P1675, DOI 10.1182/blood.2022018730
   Abramson JS, 2021, BLOOD, V138, DOI 10.1182/blood-2021-148948
   Abramson JS, 2020, LANCET, V396, P839, DOI 10.1016/S0140-6736(20)31366-0
   Bachy E, 2022, NAT MED, V28, P2145, DOI 10.1038/s41591-022-01969-y
   Bennani NN, 2019, BLOOD, V134, DOI 10.1182/blood-2019-129097
   Bishop MR, 2022, NEW ENGL J MED, V386, P629, DOI 10.1056/NEJMoa2116596
   Brentjens RJ, 2003, NAT MED, V9, P279, DOI 10.1038/nm827
   Chapuy B, 2018, NAT MED, V24, P679, DOI 10.1038/s41591-018-0016-8
   Cook MR, 2023, BLOOD ADV, V7, P32, DOI 10.1182/bloodadvances.2022008525
   Feucht J, 2019, NAT MED, V25, P82, DOI 10.1038/s41591-018-0290-5
   Frigault MJ, 2022, BLOOD, V139, P2306, DOI 10.1182/blood.2021014738
   Frigault MJ, 2019, BLOOD, V134, P860, DOI 10.1182/blood.2019001694
   Garcia-Recio M, 2021, TRANSPL CELL THER, V27, P233, DOI 10.1016/j.jtct.2020.10.022
   Good Z, 2022, NAT MED, V28, P1860, DOI 10.1038/s41591-022-01960-7
   Grupp SA, 2013, NEW ENGL J MED, V368, P1509, DOI 10.1056/NEJMoa1215134
   Haradhvala NJ, 2022, NAT MED, V28, P1848, DOI 10.1038/s41591-022-01959-0
   Jacobson CA, 2020, J CLIN ONCOL, V38, P3095, DOI 10.1200/JCO.19.02103
   Jain MD, 2021, BLOOD, V137, P2621, DOI 10.1182/blood.2020007445
   Kwon M, 2023, HAEMATOLOGICA, V108, P110, DOI 10.3324/haematol.2022.280805
   Landsburg DJ, 2022, BLOOD, V140, P1584, DOI 10.1182/blood-2022-158822
   Locke FL, 2022, NEW ENGL J MED, V386, P640, DOI 10.1056/NEJMoa2116133
   Locke FL, 2020, BLOOD ADV, V4, P4898, DOI 10.1182/bloodadvances.2020002394
   Locke FL, 2019, LANCET ONCOL, V20, P31, DOI 10.1016/S1470-2045(18)30864-7
   Lyman GH, 2020, JAMA NETW OPEN, V3, DOI 10.1001/jamanetworkopen.2020.2072
   Nastoupil LJ, 2020, J CLIN ONCOL, V38, P3119, DOI 10.1200/JCO.19.02104
   Neelapu SS, 2017, NEW ENGL J MED, V377, P2531, DOI 10.1056/NEJMoa1707447
   Neelapu SS, 2023, BLOOD, V141, P2307, DOI 10.1182/blood.2022018893
   Neelapu SS, 2022, NAT MED, V28, P735, DOI 10.1038/s41591-022-01731-4
   Neelapu SS, 2020, BLOOD, V135, P2106, DOI 10.1182/blood.2019004162
   Parker KR, 2020, CELL, V183, P126, DOI 10.1016/j.cell.2020.08.022
   Rafiq S, 2020, NAT REV CLIN ONCOL, V17, P147, DOI 10.1038/s41571-019-0297-y
   Rejeski K, 2021, BLOOD, V138, P2499, DOI 10.1182/blood.2020010543
   Riedell PA, 2022, TRANSPL CELL THER, V28, DOI 10.1016/j.jtct.2022.07.011
   Ruppert AS, 2020, BLOOD, V135, P2041, DOI 10.1182/blood.2019002729
   Scholler N, 2022, NAT MED, V28, P1872, DOI 10.1038/s41591-022-01916-x
   Schuster SJ, 2021, LANCET ONCOL, V22, P1403, DOI 10.1016/S1470-2045(21)00375-2
   Schuster SJ, 2019, NEW ENGL J MED, V380, P45, DOI 10.1056/NEJMoa1804980
   Schuster SJ, 2017, NEW ENGL J MED, V377, P2545, DOI 10.1056/NEJMoa1708566
   Sehgal A, 2022, LANCET ONCOL, V23, P1066, DOI 10.1016/S1470-2045(22)00339-4
   Sermer D, 2020, BLOOD ADV, V4, P4669, DOI 10.1182/bloodadvances.2020002118
   SHIPP MA, 1993, NEW ENGL J MED, V329, P987, DOI 10.1056/nejm199309303291402
   Snyder S, 2021, ADV THER, V38, P4541, DOI 10.1007/s12325-021-01839-y
   Wudhikarn K, 2020, BLOOD ADV, V4, P3024, DOI 10.1182/bloodadvances.2020001972
NR 43
TC 7
Z9 7
U1 4
U2 11
PU WILEY
PI HOBOKEN
PA 111 RIVER ST, HOBOKEN 07030-5774, NJ USA
SN 0278-0232
EI 1099-1069
J9 HEMATOL ONCOL
JI Hematol. Oncol.
PD JUN
PY 2023
VL 41
SU 1
SI SI
BP 112
EP 118
DI 10.1002/hon.3153
PG 7
WC Oncology; Hematology
WE Science Citation Index Expanded (SCI-EXPANDED)
SC Oncology; Hematology
GA I8DQ8
UT WOS:001005040600015
PM 37294963
OA Bronze
DA 2024-06-03
ER

PT J
AU Rozenblum, L
   Houillier, C
   Soussain, C
   Bertaux, M
   Choquet, S
   Galanaud, D
   Hoang-Xuan, K
   Kas, A
AF Rozenblum, Laura
   Houillier, Caroline
   Soussain, Carole
   Bertaux, Marc
   Choquet, Sylvain
   Galanaud, Damien
   Hoang-Xuan, Khe
   Kas, Aurelie
TI Role of Positron Emission Tomography in Primary Central Nervous System
   Lymphoma
SO CANCERS
LA English
DT Review
DE PCNS lymphoma; F-18-FDG PET; outcome; therapeutic evaluation
ID PRIMARY CNS LYMPHOMA; MAGNETIC-RESONANCE-SPECTROSCOPY; B-CELL LYMPHOMA;
   IMMUNOCOMPETENT PATIENTS; FDG-PET; F-18-FDG PET; COMPUTED-TOMOGRAPHY;
   CEREBRAL LYMPHOMA; DIAGNOSTIC-VALUE; AIDS PATIENTS
AB Simple Summary Primary central nervous system lymphoma (PCNSL) is a rare but highly aggressive lymphoma with increasing incidence in immunocompetent patients. To date, the only established biomarkers for survival are age and functional status. Currently, the magnetic resonance imaging (MRI) criteria of the International Collaborative Group on Primary Central Nervous System Lymphoma are the only ones recommended for follow-up. However, early occurrence of recurrence after treatment in patients with a complete response on MRI raises the question of its performance in assessing residual disease. While the use of F-18-fluorodeoxyglucose body positron emission tomography for identification of systemic disease has been established and can be pivotal in patient treatment decisions, the role of brain PET scan is less clear. Here we review the potential role of PET in the management of patients with PCNSL, both at diagnosis and for follow-up under treatment. The incidence of primary central nervous system lymphoma has increased over the past two decades in immunocompetent patients and the prognosis remains poor. A diagnosis and complete evaluation of the patient is needed without delay, but histologic evaluation is not always available and PCNSL can mimic a variety of brain lesions on MRI. In this article, we review the potential role of F-18-FDG PET for the diagnosis of PCNSL in immunocompetent and immunocompromised patients. Its contribution to systemic assessment at the time of diagnosis has been well established by expert societies over the past decade. In addition, F-18-FDG provides valuable information for differential diagnosis and outcome prediction. The literature also shows the potential role of F-18-FDG as a therapeutic evaluation tool during the treatment and the end of the treatment. Finally, we present several new radiotracers that may have a potential role in the management of PCNSL in the future.
C1 [Rozenblum, Laura; Kas, Aurelie] Sorbonne Univ, Hop Univ Pitie Salpetriere Charles Foix, AP HP, Serv Med Nucl, F-75013 Paris, France.
   [Rozenblum, Laura; Galanaud, Damien; Kas, Aurelie] INSERM U1146, Lab Imagerie Biomed, F-75006 Paris, France.
   [Houillier, Caroline; Hoang-Xuan, Khe] Sorbonne Univ, Hop Univ Pitie Salpetriere Charles Foix, AP HP, ICM, F-75013 Paris, France.
   [Houillier, Caroline; Hoang-Xuan, Khe] Sorbonne Univ, Hop Univ Pitie Salpetriere Charles Foix, AP HP, IHU Serv Neurol 2, F-75013 Paris, France.
   [Soussain, Carole] Univ PSL, Serv Hematol, Inst Curie, Site St Cloud, F-75005 Paris, France.
   [Soussain, Carole] Univ PSL, INSERM U932 Inst Curie, F-75005 Paris, France.
   [Bertaux, Marc] Hop Foch, Serv Med Nucl, F-92150 Suresnes, France.
   [Choquet, Sylvain] Sorbonne Univ, Hop Univ Pitie Salpetriere Charles Foix, AP HP, Serv Hematol Clin, F-75013 Paris, France.
   [Galanaud, Damien] Sorbonne Univ, Hop Univ Pitie Salpetriere Charles Foix, AP HP, Serv Neuroradiol, F-75013 Paris, France.
C3 Assistance Publique Hopitaux Paris (APHP); Hopital Universitaire
   Charles-Foix - APHP; Hopital Universitaire Pitie-Salpetriere - APHP;
   Sorbonne Universite; Institut National de la Sante et de la Recherche
   Medicale (Inserm); Assistance Publique Hopitaux Paris (APHP); Hopital
   Universitaire Charles-Foix - APHP; Hopital Universitaire
   Pitie-Salpetriere - APHP; Sorbonne Universite; Assistance Publique
   Hopitaux Paris (APHP); Hopital Universitaire Charles-Foix - APHP;
   Sorbonne Universite; Hopital Universitaire Pitie-Salpetriere - APHP;
   UNICANCER; Universite PSL; Institut Curie; Universite PSL; Hospital
   Foch; Sorbonne Universite; Assistance Publique Hopitaux Paris (APHP);
   Hopital Universitaire Charles-Foix - APHP; Hopital Universitaire
   Pitie-Salpetriere - APHP; Assistance Publique Hopitaux Paris (APHP);
   Hopital Universitaire Pitie-Salpetriere - APHP; Hopital Universitaire
   Charles-Foix - APHP; Sorbonne Universite
RP Rozenblum, L (corresponding author), Sorbonne Univ, Hop Univ Pitie Salpetriere Charles Foix, AP HP, Serv Med Nucl, F-75013 Paris, France.; Rozenblum, L (corresponding author), INSERM U1146, Lab Imagerie Biomed, F-75006 Paris, France.
EM laura.rozenblum@gmail.com
OI Rozenblum, Laura/0000-0002-6306-8008; Houillier,
   Caroline/0000-0003-2931-7522; BERTAUX, Marc/0000-0001-9954-8866; Hoang
   Xuan, Khe/0000-0003-4072-1999
CR Abrey LE, 2006, J CLIN ONCOL, V24, P5711, DOI 10.1200/JCO.2006.08.2941
   Abrey LE, 2005, J CLIN ONCOL, V23, P5034, DOI 10.1200/JCO.2005.13.524
   Ahn SY, 2018, CLIN NUCL MED, V43, pE259, DOI 10.1097/RLU.0000000000002154
   Albano D, 2018, ANN NUCL MED, V32, P532, DOI 10.1007/s12149-018-1274-8
   Albano D, 2018, J NEURO-ONCOL, V136, P577, DOI 10.1007/s11060-017-2686-3
   Bakshi R, 2004, FRONT BIOSCI-LANDMRK, V9, P632, DOI 10.2741/1256
   Baldassari LE, 2022, BRAIN, V145, P426, DOI 10.1093/brain/awab419
   Barajas RF, 2021, NEURO-ONCOLOGY, V23, P1056, DOI 10.1093/neuonc/noab020
   Baraniskin A, 2012, BRIT J HAEMATOL, V156, P421, DOI 10.1111/j.1365-2141.2011.08928.x
   Barré L, 2019, FRONT MED-LAUSANNE, V6, DOI 10.3389/fmed.2019.00077
   Bataille B, 2000, J NEUROSURG, V92, P261, DOI 10.3171/jns.2000.92.2.0261
   Bertaux M, 2020, J NEURO-ONCOL, V148, P343, DOI 10.1007/s11060-020-03525-5
   Bhagavathi S, 2008, ARCH PATHOL LAB MED, V132, P1830, DOI 10.1043/1543-2165-132.11.1830
   Birsen Rudy, 2018, Oncotarget, V9, P16822, DOI 10.18632/oncotarget.24706
   Brandsma Dieta, 2018, Handb Clin Neurol, V152, P177, DOI 10.1016/B978-0-444-63849-6.00014-1
   Camilleri-Broet S, 1998, AM J CLIN PATHOL, V110, P607, DOI 10.1093/ajcp/110.5.607
   Chiavazza C, 2018, BIOMED RES INT, V2018, DOI 10.1155/2018/3606970
   Dibble EH, 2017, CLIN NEUROL NEUROSUR, V152, P84, DOI 10.1016/j.clineuro.2016.11.023
   Ferreri AJM, 2003, J CLIN ONCOL, V21, P266, DOI 10.1200/JCO.2003.09.139
   Fink JR, 2015, J NUCL MED, V56, P1554, DOI 10.2967/jnumed.113.131516
   Floriano VH, 2013, PLOS ONE, V8, DOI 10.1371/journal.pone.0081509
   Fox CP, 2019, BRIT J HAEMATOL, V184, P348, DOI 10.1111/bjh.15661
   Grogg KL, 2007, J CLIN PATHOL, V60, P1365, DOI 10.1136/jcp.2007.051953
   Grommes C, 2017, J CLIN ONCOL, V35, P2410, DOI 10.1200/JCO.2017.72.7602
   Gupta Meetakshi, 2019, CNS Oncol, V8, pCNS46, DOI 10.2217/cns-2019-0016
   Gupta T, 2021, CL LYMPH MYELOM LEUK, V21, P497, DOI 10.1016/j.clml.2021.03.011
   Haldorsen IS, 2009, AM J NEURORADIOL, V30, P744, DOI 10.3174/ajnr.A1447
   Hartmann M, 2003, NEUROSCI LETT, V338, P119, DOI 10.1016/S0304-3940(02)01367-8
   Hatakeyama J, 2021, NEUROL MED-CHIR, V61, P367, DOI 10.2176/nmc.oa.2020-0375
   Hatzoglou V, 2018, J NEURO-ONCOL, V140, P351, DOI 10.1007/s11060-018-2960-z
   Heald AE, 1996, INT J STD AIDS, V7, P337, DOI 10.1258/0956462961918239
   Herhaus P, 2020, J NUCL MED, V61, DOI 10.2967/jnumed.120.241703
   Hoang-Xuan K, 2015, LANCET ONCOL, V16, pE322, DOI 10.1016/S1470-2045(15)00076-5
   HOFFMAN JM, 1993, J NUCL MED, V34, P567
   Houillier C, 2020, NEUROLOGY, V94, pE1027, DOI 10.1212/WNL.0000000000008900
   Hovhannisyan N, 2018, THERANOSTICS, V8, P4563, DOI 10.7150/thno.26754
   Inoue A, 2019, INT J CLIN EXP PATHO, V12, P1457
   Jang SJ, 2012, CLIN NUCL MED, V37, pE241, DOI 10.1097/RLU.0b013e318252d1ea
   Jo JC, 2017, ANN HEMATOL, V96, P1509, DOI 10.1007/s00277-017-3068-9
   Kasenda B, 2013, J NUCL MED, V54, P184, DOI 10.2967/jnumed.112.108654
   Kawai N, 2005, ANN NUCL MED, V19, P685, DOI 10.1007/BF02985117
   Kawai N, 2013, BIOMED RES INT, V2013, DOI 10.1155/2013/247152
   Kawai N, 2010, J NEURO-ONCOL, V100, P225, DOI 10.1007/s11060-010-0182-0
   Kawai N, 2010, ANN NUCL MED, V24, P335, DOI 10.1007/s12149-010-0356-z
   Kawase Y, 2011, MOL IMAGING BIOL, V13, P1284, DOI 10.1007/s11307-010-0447-1
   Kim HO, 2020, MEDICINE, V99, DOI 10.1097/MD.0000000000020140
   Kong ZR, 2019, NEUROIMAGE-CLIN, V23, DOI 10.1016/j.nicl.2019.101912
   Kosaka N, 2008, AM J ROENTGENOL, V190, pW365, DOI 10.2214/AJR.07.2660
   Krebs Simone, 2021, Ann Lymphoma, V5, DOI 10.21037/aol-20-52
   Krebs S, 2021, EUR J NUCL MED MOL I, V48, P3940, DOI 10.1007/s00259-021-05386-0
   Küker W, 2005, J NEURO-ONCOL, V72, P169, DOI 10.1007/s11060-004-3390-7
   Makino K, 2011, ANN NUCL MED, V25, P432, DOI 10.1007/s12149-011-0483-1
   Malani R, 2019, LEUKEMIA LYMPHOMA, V60, P2278, DOI 10.1080/10428194.2018.1563294
   Marcus C, 2021, AM J ROENTGENOL, V216, P157, DOI 10.2214/AJR.19.22629
   Maza S, 2013, RADIOL ONCOL, V47, P103, DOI 10.2478/raon-2013-0016
   Mendez JS, 2018, NEURO-ONCOLOGY, V20, P687, DOI 10.1093/neuonc/nox187
   Mercadal S, 2015, MED CLIN-BARCELONA, V144, P503, DOI 10.1016/j.medcli.2014.09.010
   MILLER DC, 1994, CANCER-AM CANCER SOC, V74, P1383, DOI 10.1002/1097-0142(19940815)74:4<1383::AID-CNCR2820740432>3.0.CO;2-1
   Mohile NA, 2008, NEURO-ONCOLOGY, V10, P223, DOI 10.1215/15228517-2007-061
   Morales-Martinez A, 2021, CANCERS, V13, DOI 10.3390/cancers13143479
   Nishiyama Y, 2007, EUR J NUCL MED MOL I, V34, P78, DOI 10.1007/s00259-006-0153-z
   Nomura Y, 2018, J NEURO-ONCOL, V138, P649, DOI 10.1007/s11060-018-2834-4
   Okuyucu K, 2018, REV ESP MED NUCL IMA, V37, P9, DOI 10.1016/j.remn.2017.06.003
   OMALLEY JP, 1994, AM J ROENTGENOL, V163, P417, DOI 10.2214/ajr.163.2.8037042
   Ostrom QT, 2019, NEURO-ONCOLOGY, V21, pV1, DOI 10.1093/neuonc/noz150
   Palmedo H, 2006, EUR J NUCL MED MOL I, V33, P164, DOI 10.1007/s00259-005-1917-6
   Park HY, 2021, AM J ROENTGENOL, V216, P1172, DOI 10.2214/AJR.20.24036
   Petersen GIC, 2022, AM J NEURORADIOL, DOI 10.3174/ajnr.A7473
   PIERCE MA, 1995, ANN INTERN MED, V123, P594, DOI 10.7326/0003-4819-123-8-199510150-00005
   Postnov A, 2022, CLIN NUCL MED, V47, P699, DOI 10.1097/RLU.0000000000004238
   Roelcke U, 1999, J NEURO-ONCOL, V43, P231, DOI 10.1023/A:1006202402010
   ROSENFELD SS, 1992, J NUCL MED, V33, P532
   Sasayama T, 2012, NEURO-ONCOLOGY, V14, P368, DOI 10.1093/neuonc/nor203
   Schroeder PC, 2006, NEURORADIOLOGY, V48, P715, DOI 10.1007/s00234-006-0123-y
   Seidel S, 2022, CANCERS, V14, DOI 10.3390/cancers14092100
   Starzer AM, 2021, CLIN NUCL MED, V46, P16, DOI 10.1097/RLU.0000000000003404
   Suh CH, 2019, RADIOLOGY, V292, P440, DOI 10.1148/radiol.2019190133
   Tabouret E, 2017, NEURO-ONCOLOGY, V19, P422, DOI 10.1093/neuonc/now238
   Terae S, 1996, NEURORADIOLOGY, V38, P34, DOI 10.1007/BF00593213
   Tun HW, 2018, BLOOD, V132, P2240, DOI 10.1182/blood-2018-02-835496
   van der Meulen M, 2021, NEURO-ONCOL ADV, V3, DOI 10.1093/noajnl/vdab007
   Villano JL, 2011, BRIT J CANCER, V105, P1414, DOI 10.1038/bjc.2011.357
   VILLRINGER K, 1995, J COMPUT ASSIST TOMO, V19, P532, DOI 10.1097/00004728-199507000-00004
   Westwood TD, 2013, EUR J RADIOL, V82, pE374, DOI 10.1016/j.ejrad.2013.03.008
   Wieduwilt MJ, 2012, CLIN CANCER RES, V18, P1146, DOI 10.1158/1078-0432.CCR-11-0625
   Yamaguchi S, 2014, ANN NUCL MED, V28, P603, DOI 10.1007/s12149-014-0851-8
   Yamasaki F, 2015, J NEUROSURG, V122, P1370, DOI 10.3171/2014.9.JNS14106
   Yamashita K, 2013, NEURORADIOLOGY, V55, P135, DOI 10.1007/s00234-012-1089-6
   Yang M, 2017, MEDICINE, V96, DOI 10.1097/MD.0000000000006676
   Yuan XG, 2020, ANN HEMATOL, V99, P93, DOI 10.1007/s00277-019-03821-9
   Yuan Y, 2021, BIOMARK RES, V9, DOI 10.1186/s40364-021-00282-z
   Zhang S, 2022, EUR J RADIOL, V150, DOI 10.1016/j.ejrad.2022.110235
   Zhou WY, 2018, EUR J RADIOL, V104, P26, DOI 10.1016/j.ejrad.2018.04.020
NR 93
TC 7
Z9 7
U1 0
U2 3
PU MDPI
PI BASEL
PA ST ALBAN-ANLAGE 66, CH-4052 BASEL, SWITZERLAND
EI 2072-6694
J9 CANCERS
JI Cancers
PD SEP
PY 2022
VL 14
IS 17
AR 4071
DI 10.3390/cancers14174071
PG 18
WC Oncology
WE Science Citation Index Expanded (SCI-EXPANDED)
SC Oncology
GA 4J1AF
UT WOS:000851002500001
PM 36077613
OA Green Published, gold
DA 2024-06-03
ER

PT J
AU Zhu, Q
   Wang, JC
   Zhang, WF
   Zhu, WF
   Wu, ZZ
   Chen, YP
   Chen, MS
   Zheng, LM
   Tang, JQ
   Zhang, S
   Wang, D
   Wang, XF
   Chen, G
AF Zhu, Qiong
   Wang, Jianchao
   Zhang, Wenfang
   Zhu, Weifeng
   Wu, Zaizeng
   Chen, Yanping
   Chen, Musheng
   Zheng, Limei
   Tang, Jianqing
   Zhang, Sheng
   Wang, Di
   Wang, Xingfu
   Chen, Gang
TI Whole-Genome/Exome Sequencing Uncovers Mutations and Copy Number
   Variations in Primary Diffuse Large B-Cell Lymphoma of the Central
   Nervous System
SO FRONTIERS IN GENETICS
LA English
DT Article
DE mutation; copy number variations; KMT2D; 1q31; 3 amplification;
   prognosis
ID GENE-EXPRESSION; POINT MUTATIONS; CANCER; MYD88
AB Background/objective: Identification of key genetic alterations is of importance in the targeted therapies of primary central nervous system lymphoma (PCNSL). However, only a small number of studies have been carried out in PCNSL. In this study, we further described the genetic mutations and copy number variations (CNVs) in PCNSL patients using whole-genome/exome sequencing (WGS/WES), as well as revealed their associations with patients' clinicopathological features and prognosis.Methods: Tumor specimens from 38 patients with primary diffuse large B-cell lymphoma of the central nervous system (CNS DLBCL) were enrolled to WGS (n = 24) or WES (n = 14). The CNVs and mutations of 24 samples (WGS) and 38 samples (WGS/WES) were characterized, respectively. The associations between CNVs and mutations with the overall survival rates of PCNSL patients were also evaluated.Results: The most common mutations were identified in IGLL5 (68%), PIM1 (63%), MYD88 (55%), CD79B (42%), BTG2 (39%), PCLO (39%), KMT2D (34%), and BTG1 (29%) genes. Among the mutated genes, EP300, ETV6, and HIST1H1E mutations were exclusively detected in the elderly, while DUSP2 mutations were associated with the immune microenvironment indicators. In addition, KMT2D mutation was associated with a poor prognosis. In addition, 488 CNVs including 91 gains and 397 deletions were observed across 24 samples from WGS results. Notably, 1q31.3 amplification was closely associated with the poor prognosis of PCNSL patients.Conclusion: This study further characterizes the genomic landscape of primary CNS DLBCL using WGS/WES, which provides insight into understanding the pathogenesis of PCNSL and fosters new ideas for the targeted treatment of PCNSL.
C1 [Zhu, Qiong; Wang, Di] Fujian Med Univ Canc Hosp, Fujian Canc Hosp, Dept Mol Pathol, Fuzhou, Peoples R China.
   [Wang, Jianchao; Zhu, Weifeng; Wu, Zaizeng; Chen, Yanping; Chen, Gang] Fujian Med Univ Canc Hosp, Fujian Canc Hosp, Dept Pathol, Fuzhou, Peoples R China.
   [Zhang, Wenfang; Chen, Musheng] Fujian Med Univ, Sch Basic Med Sci, Fuzhou, Peoples R China.
   [Zheng, Limei; Tang, Jianqing; Zhang, Sheng; Wang, Xingfu] Fujian Med Univ, Affiliated Hosp 1, Dept Pathol, Fuzhou, Peoples R China.
C3 Fujian Medical University; Fujian Medical University
RP Chen, G (corresponding author), Fujian Med Univ Canc Hosp, Fujian Canc Hosp, Dept Pathol, Fuzhou, Peoples R China.; Wang, XF (corresponding author), Fujian Med Univ, Affiliated Hosp 1, Dept Pathol, Fuzhou, Peoples R China.
EM wang_xfu@126.com; naichengang@126.com
RI Wang, Di/JZT-5921-2024
OI WANG, Di/0000-0003-2059-7054
FU Joint Funds for the Innovation of Science and Technology Program, Fujian
   Province, China [2019Y9039]; Science and Technology Program, Fujian
   Province, China [2019L3018]; Youth Project of Fujian Provincial Health
   and Family Planning Commission, Fujian Province, China [2020QNB007,
   2021QNA044]
FX This study was supported by the Joint Funds for the Innovation of
   Science and Technology Program, Fujian Province, China (Grant Number:
   2019Y9039) and Science and Technology Program, Fujian Province, China
   (Grant Number: 2019L3018) and Youth Project of Fujian Provincial Health
   and Family Planning Commission, Fujian Province, China (Grant Number:
   2020QNB007 and 2021QNA044).
CR Abarrategui-Garrido C, 2009, BLOOD, V114, P4261, DOI 10.1182/blood-2009-05-223834
   Alame M, 2020, VIRCHOWS ARCH, V476, P891, DOI 10.1007/s00428-019-02695-6
   Altshuler D, 2010, NATURE, V467, P1061, DOI 10.1038/nature09534
   Ardeshir-Larijani F, 2018, CLIN LUNG CANCER, V19, pE489, DOI 10.1016/j.cllc.2018.03.005
   Bajic G, 2015, EMBO J, V34, P2735, DOI 10.15252/embj.201591881
   Bejar R, 2011, NEW ENGL J MED, V364, P2496, DOI 10.1056/NEJMoa1013343
   Beroukhim R, 2007, P NATL ACAD SCI USA, V104, P20007, DOI 10.1073/pnas.0710052104
   Bödör C, 2020, J NEUROPATH EXP NEUR, V79, P176, DOI 10.1093/jnen/nlz125
   Booman M, 2008, J PATHOL, V216, P209, DOI 10.1002/path.2399
   Boutros PC, 2014, NAT GENET, V46, P318, DOI 10.1038/ng.2932
   Braggio E, 2015, CLIN CANCER RES, V21, P3986, DOI 10.1158/1078-0432.CCR-14-2116
   Braggio E, 2011, CLIN CANCER RES, V17, P4245, DOI 10.1158/1078-0432.CCR-11-0395
   Bruno A, 2014, ONCOTARGET, V5, P5065, DOI 10.18632/oncotarget.2080
   Cibulskis K, 2013, NAT BIOTECHNOL, V31, P213, DOI 10.1038/nbt.2514
   Citterio G, 2017, CRIT REV ONCOL HEMAT, V113, P97, DOI 10.1016/j.critrevonc.2017.03.019
   Courts C, 2008, J NEUROPATH EXP NEUR, V67, P720, DOI 10.1097/NEN.0b013e31817dd02d
   Ferreri AJM, 2011, BLOOD, V118, P510, DOI 10.1182/blood-2011-03-321349
   Ferrero S, 2020, HAEMATOLOGICA, V105, P1604, DOI 10.3324/haematol.2018.214056
   Fukumura K, 2016, ACTA NEUROPATHOL, V131, P865, DOI 10.1007/s00401-016-1536-2
   Gao LM, 2019, CANCER BIOL THER, V20, P1319, DOI 10.1080/15384047.2019.1638670
   Gonzalez-Aguilar A, 2012, CLIN CANCER RES, V18, P5203, DOI 10.1158/1078-0432.CCR-12-0845
   Grommes C, 2017, J CLIN ONCOL, V35, P2410, DOI 10.1200/JCO.2017.72.7602
   Hans CP, 2004, BLOOD, V103, P275, DOI 10.1182/blood-2003-05-1545
   Ho KG, 2019, CURR OPIN NEUROL, V32, P886, DOI 10.1097/WCO.0000000000000759
   Holling TM, 2004, HUM IMMUNOL, V65, P282, DOI 10.1016/j.humimm.2004.01.005
   Howard SC, 2016, ONCOLOGIST, V21, P1471, DOI 10.1634/theoncologist.2015-0164
   Józsi M, 2008, TRENDS IMMUNOL, V29, P380, DOI 10.1016/j.it.2008.04.008
   Juskevicius D, 2017, J HEMATOL ONCOL, V10, DOI 10.1186/s13045-017-0438-7
   Mayakonda A, 2018, GENOME RES, V28, P1747, DOI 10.1101/gr.239244.118
   Montesinos-Rongen M, 2008, LEUKEMIA, V22, P400, DOI 10.1038/sj.leu.2405019
   Montesinos-Rongen M, 2011, ACTA NEUROPATHOL, V122, P791, DOI 10.1007/s00401-011-0891-2
   Montesinos-Rongen M, 2010, ACTA NEUROPATHOL, V120, P529, DOI 10.1007/s00401-010-0709-7
   Nayyar N, 2019, BLOOD ADV, V3, P375, DOI 10.1182/bloodadvances.2018027672
   O'Neill BP, 2013, AM J HEMATOL, V88, P997, DOI 10.1002/ajh.23551
   Ortega-Molina A, 2015, NAT MED, V21, P1199, DOI 10.1038/nm.3943
   Ou A, 2020, NEURO-ONCOL ADV, V2, DOI 10.1093/noajnl/vdaa018
   Ricard D, 2012, LANCET, V379, P1984, DOI 10.1016/S0140-6736(11)61346-9
   Royer-Perron L, 2018, PRESSE MED, V47, pE215, DOI 10.1016/j.lpm.2018.04.016
   Schwindt H, 2009, LEUKEMIA, V23, P1875, DOI 10.1038/leu.2009.120
   Shen R, 2020, CLIN TRANSL MED, V10, DOI 10.1002/ctm2.221
   Takashima Yasuo, 2018, Oncotarget, V9, P27471, DOI 10.18632/oncotarget.25463
   Talevich E, 2016, PLOS COMPUT BIOL, V12, DOI 10.1371/journal.pcbi.1004873
   Tun HW, 2008, BLOOD, V111, P3200, DOI 10.1182/blood-2007-10-119099
   Vater I, 2015, LEUKEMIA, V29, P677, DOI 10.1038/leu.2014.264
   Wu JJ, 2021, CURR CANCER DRUG TAR, V21, P80, DOI 10.2174/1568009620666200915090703
   Zhou JH, 2022, FRONT ONCOL, V12, DOI 10.3389/fonc.2022.824632
   Zou J, 2016, NAT COMMUN, V7, DOI 10.1038/ncomms13293
NR 47
TC 7
Z9 7
U1 0
U2 5
PU FRONTIERS MEDIA SA
PI LAUSANNE
PA AVENUE DU TRIBUNAL FEDERAL 34, LAUSANNE, CH-1015, SWITZERLAND
EI 1664-8021
J9 FRONT GENET
JI Front. Genet.
PD MAY 12
PY 2022
VL 13
AR 878618
DI 10.3389/fgene.2022.878618
PG 12
WC Genetics & Heredity
WE Science Citation Index Expanded (SCI-EXPANDED)
SC Genetics & Heredity
GA 1T5LM
UT WOS:000804769800001
PM 35646048
OA gold, Green Published
DA 2024-06-03
ER

PT J
AU Puhakka, I
   Kuitunen, H
   Jäkälä, P
   Sonkajärvi, E
   Turpeenniemi-Hujanen, T
   Rönkä, A
   Selander, T
   Korhonen, M
   Kuittinen, O
AF Puhakka, Inka
   Kuitunen, Hanne
   Jakala, Pekka
   Sonkajarvi, Eila
   Turpeenniemi-Hujanen, Taina
   Ronka, Aino
   Selander, Tuomas
   Korhonen, Miika
   Kuittinen, Outi
TI Primary central nervous system lymphoma high incidence and poor survival
   in Finnish population-based analysis
SO BMC CANCER
LA English
DT Article
DE Pcnsl; Primary central nervous system lymphoma; Incidence; Prognosis;
   Survival; Cancer registry
ID HIGH-DOSE METHOTREXATE; PRIMARY CNS LYMPHOMA; INCREASING INCIDENCE;
   TRENDS; RELAPSE
AB Background We report here the first population-based incidence rates and prognosis of primary central nervous system lymphoma (PCNSL) in Finland. Methods Finnish Cancer Registry data by histological diagnosis and tumor location (2007-2017) for cases with diffuse large B-cell lymphoma. Results During 2007-2017, 392 new cases of PCNSL were reported (195 males, 197 females). The average age-adjusted incidence was 0.68/100,000 person-years. Incidence for males was 0.74/100,000 and for females 0.63/100,000, respectively. The incidence was highest, 2.93/100,000, among people aged 75-79 years. Concerning all cases in 2007-2017 the 2-year age-adjusted relative survival rate was 33% and the corresponding 5-year survival rate was 26%. Among patients under the age of 70, the age-adjusted 5-year relative survival rate increased from 36% in 2007-2012 to 43% for 2013-2017. Among patients aged 70+ the corresponding survival rates were poor, 7 and 9%. Conclusions PCNSL incidence in Finland is among the highest reported in the world. The annual increase in incidence was 2.4%. The prognosis is still dismal, especially in elderly patients.
C1 [Puhakka, Inka; Jakala, Pekka; Korhonen, Miika] Kuopio Univ Hosp, Dept Neurol, PL 100, Kuopio 70029, Kys, Finland.
   [Kuitunen, Hanne; Turpeenniemi-Hujanen, Taina; Kuittinen, Outi] Univ Oulu, Oulu Univ Hosp, Dept Oncol, Kajaanintie 50, Oulu 90220, Finland.
   [Jakala, Pekka] Univ Eastern Finland, Sch Med, Inst Clin Med, Neurol,Fac Med, Kuopio, Finland.
   [Sonkajarvi, Eila] Univ Oulu, Oulu Univ Hosp, Dept Anesthesiol, Kajaanintie 50, Oulu 90220, Finland.
   [Ronka, Aino] Kuopio Univ Hosp, Dept Oncol, PL 100, Kuopio 70029, Kys, Finland.
   [Selander, Tuomas] Kuopio Univ Hosp, Sci Serv Ctr, PL 100, Kuopio 70029, Kys, Finland.
   [Kuittinen, Outi] Univ Eastern Finland, Fac Med, Inst Clin Med, Sch Med, Kuopio, Finland.
   [Kuittinen, Outi] Kuopio Univ Hosp, Dept Oncol & Radiotherapy, PL 100, Kuopio 70029, Kys, Finland.
C3 University of Eastern Finland; Kuopio University Hospital; University of
   Oulu; University of Eastern Finland; University of Oulu; Kuopio
   University Hospital; University of Eastern Finland; University of
   Eastern Finland; Kuopio University Hospital; University of Eastern
   Finland; Kuopio University Hospital; University of Eastern Finland
RP Puhakka, I (corresponding author), Kuopio Univ Hosp, Dept Neurol, PL 100, Kuopio 70029, Kys, Finland.
EM inka.puhakka@kuh.fi
RI Rönkä, Aino/IRZ-6550-2023
OI Rönkä, Aino/0000-0001-6007-3648
FU FCR without any costs; Pohjois-Suomen terveydenhuollon tukisaatio
   (TERTTU foundation)
FX The data were received from the FCR without any costs. Partial financial
   support was received from Pohjois-Suomen terveydenhuollon tukisaatio
   (TERTTU foundation) [39] for the preparation of the article. It did not
   have any role in study design, collection or analysis of the data,
   writing of the report or the decision to submit the article for
   publication.
CR Biccler JL, 2019, LEUKEMIA LYMPHOMA, V60, P2516, DOI 10.1080/10428194.2019.1594219
   Brenner H, 2002, INT J EPIDEMIOL, V31, P456, DOI 10.1093/ije/31.2.456
   Brenner H, 2001, BRIT J CANCER, V85, P367, DOI 10.1054/bjoc.2001.1905
   Bromberg JEC, 2019, LANCET ONCOL, V20, P216, DOI 10.1016/S1470-2045(18)30747-2
   Dandachi D, 2019, CANCER CAUSE CONTROL, V30, P477, DOI 10.1007/s10552-019-01144-8
   Deckert M, 2011, LEUKEMIA, V25, P1797, DOI 10.1038/leu.2011.169
   Doolittle Nancy D, 2014, Adv Pharmacol, V71, P203, DOI 10.1016/bs.apha.2014.06.002
   Eloranta S, 2018, EUR J HAEMATOL, V100, P61, DOI 10.1111/ejh.12980
   Ferreri AJM, 2016, LANCET HAEMATOL, V3, pE217, DOI 10.1016/S2352-3026(16)00036-3
   Finnish Institute of Health and Welfare, STAT DAT NAT INF DIS
   Furst Taylor, 2024, J Neurosurg Sci, V68, P44, DOI 10.23736/S0390-5616.19.04785-4
   Grommes C, 2019, NEURO-ONCOLOGY, V21, P296, DOI 10.1093/neuonc/noy192
   Grommes C, 2017, J CLIN ONCOL, V35, P2410, DOI 10.1200/JCO.2017.72.7602
   Haldorsen IS, 2007, CANCER, V110, P1803, DOI 10.1002/cncr.22989
   Harjama L, 2015, ACTA ONCOL, V54, P939, DOI 10.3109/0284186X.2014.990110
   Kim MM, 2016, AM J CLIN ONCOL-CANC, V39, P109, DOI 10.1097/COC.0000000000000028
   KROGHJENSEN M, 1995, LEUKEMIA LYMPHOMA, V19, P223
   Kuitunen H, 2017, J NEURO-ONCOL, V131, P293, DOI 10.1007/s11060-016-2293-8
   Leinonen MK, 2016, ACTA ONCOL, V55, P782, DOI 10.3109/0284186X.2015.1127416
   Locke AE, 2019, NATURE, V575, pE4, DOI 10.1038/s41586-019-1726-x
   Ma WL, 2016, ANN HEMATOL, V95, P593, DOI 10.1007/s00277-015-2582-x
   Martinez-Calle N, 2020, BRIT J HAEMATOL, V190, P394, DOI 10.1111/bjh.16592
   Mendez JS, 2018, NEURO-ONCOLOGY, V20, P687, DOI 10.1093/neuonc/nox187
   Phillips EH, 2014, CURR HEMATOL MALIG R, V9, P243, DOI 10.1007/s11899-014-0217-2
   Ponzoni M, 2014, ANN ONCOL, V25, P316, DOI 10.1093/annonc/mdt385
   Puhakka L, 2016, INFECT DIS-NOR, V48, P406, DOI 10.3109/23744235.2015.1123290
   Pulido JS, 2009, NEURO-ONCOLOGY, V11, P318, DOI 10.1215/15228517-2008-103
   Schlegel U, 2001, J NEUROL NEUROSUR PS, V71, P118, DOI 10.1136/jnnp.71.1.118
   Seidel S, 2020, NEUROLOGY, V95, pE3138, DOI 10.1212/WNL.0000000000010949
   Shiels MS, 2016, BRIT J HAEMATOL, V174, P417, DOI 10.1111/bjh.14073
   Shin SH, 2015, CANCER RES TREAT, V47, P569, DOI 10.4143/crt.2014.085
   van der Meulen M, 2017, LEUKEMIA, V31, P1822, DOI 10.1038/leu.2017.128
   van der Meulen M, 2021, HAEMATOLOGICA, V106, P597, DOI 10.3324/haematol.2020.247536
   Velasco R, 2020, J NEURO-ONCOL, V148, P545, DOI 10.1007/s11060-020-03547-z
   Yamanaka R, 2017, LEUKEMIA LYMPHOMA, V58, P475, DOI 10.1080/10428194.2016.1201570
NR 35
TC 7
Z9 8
U1 0
U2 0
PU BMC
PI LONDON
PA CAMPUS, 4 CRINAN ST, LONDON N1 9XW, ENGLAND
EI 1471-2407
J9 BMC CANCER
JI BMC Cancer
PD MAR 3
PY 2022
VL 22
IS 1
AR 236
DI 10.1186/s12885-022-09315-8
PG 8
WC Oncology
WE Science Citation Index Expanded (SCI-EXPANDED)
SC Oncology
GA ZM0TB
UT WOS:000764078100005
PM 35241020
OA Green Published, Green Submitted, gold
DA 2024-06-03
ER

PT J
AU Hirano, Y
   Miyawaki, S
   Tanaka, S
   Taoka, K
   Hongo, H
   Teranishi, Y
   Takami, H
   Takayanagi, S
   Kurokawa, M
   Saito, N
AF Hirano, Yudai
   Miyawaki, Satoru
   Tanaka, Shota
   Taoka, Kazuki
   Hongo, Hiroki
   Teranishi, Yu
   Takami, Hirokazu
   Takayanagi, Shunsaku
   Kurokawa, Mineo
   Saito, Nobuhito
TI Clinical Features and Prognostic Factors for Primary Anaplastic Large
   Cell Lymphoma of the Central Nervous System: A Systematic Review
SO CANCERS
LA English
DT Review
DE anaplastic large cell lymphoma; anaplastic lymphoma kinase; CD30;
   central nervous system; primary central nervous system lymphoma;
   prognostic factors
ID PRIMARY CNS LYMPHOMA; HIGH-DOSE METHOTREXATE; BRAIN CASE-REPORT; ALK;
   RADIOTHERAPY; EXPRESSION; VINCRISTINE; COMBINATION; MANAGEMENT;
   MENINGIOMA
AB Simple Summary Primary anaplastic large cell lymphoma (ALCL) of the central nervous system (CNS) is a subtype of primary central nervous system lymphoma (PCNSL). ALCL is divided into anaplastic lymphoma kinase (ALK)-positive ALCL and ALK-negative ALCL, according to ALK expression. ALK-positive cancers tend to develop at a younger age and tend to have a better prognosis. Almost all past articles on primary ALCL of the CNS have been case reports and there have been no randomized trials or cohort studies on this subject. We thus performed a systematic review of primary ALCL of the CNS. According to the author's survey, 36 case reports have been published in English-language journals. In this paper, we have summarized the clinical features and prognostic factors for primary ALCL of the CNS based on previous studies. Primary anaplastic large cell lymphoma (ALCL) of the central nervous system (CNS) is a subtype of primary CNS lymphoma (PCNSL). There are very few comprehensive reports on this extremely rare tumor. Therefore, it is necessary to investigate the clinical features and prognostic factors for primary ALCL of the CNS. We performed a systematic review of the published literature. Past cases were comprehensively searched using PubMed, Cochrane Library, and Web of Science. Clinical information, such as age, sex, anaplastic lymphoma kinase (ALK) status, lesion sites, treatment methods, and survivorship were extracted. Thirty-nine cases with information on ALK status and treatment course were identified. The average observation period was 13 months, and the overall 2-year survival rate was 58%. Univariate analyses showed a statistically significantly better prognosis among patients < 40 years of age (p = 0.039, HR 0.32 (0.11-0.95)) and in relation to ALK positivity (p = 0.010, HR 0.24 (0.08-0.71) and methotrexate treatment (p = 0.003, HR 0.17 (0.05-0.56)). Because of the sparsity of cases, it is necessary to accumulate cases in order to perform more detailed analyses.
C1 [Hirano, Yudai; Miyawaki, Satoru; Tanaka, Shota; Hongo, Hiroki; Teranishi, Yu; Takami, Hirokazu; Takayanagi, Shunsaku; Saito, Nobuhito] Univ Tokyo, Dept Neurosurg, Bunkyo Ku, Tokyo 1138655, Japan.
   [Taoka, Kazuki; Kurokawa, Mineo] Univ Tokyo, Dept Hematol & Oncol, Bunkyo Ku, Tokyo 1138655, Japan.
C3 University of Tokyo; University of Tokyo
RP Miyawaki, S (corresponding author), Univ Tokyo, Dept Neurosurg, Bunkyo Ku, Tokyo 1138655, Japan.
EM yudai.hrn@gmail.com; miyawaki-tky@umin.ac.jp; stanaka@m.u-tokyo.ac.jp;
   taokak-int@h.u-tokyo.ac.jp; hongou-sin@umin.ac.jp;
   yteranishi-nsu@umin.ac.jp; takami-tky@umin.ac.jp;
   takayanagi-nsu@umin.ac.jp; kurokawa@m.u-tokyo.ac.jp;
   nsaito-nsu@m.u-tokyo.ac.jp
RI Tanaka, Shota/HLP-6965-2023; Miyawaki, Satoru/ABE-3029-2020; Hirano,
   Yudai/GZL-7599-2022
OI Miyawaki, Satoru/0000-0001-6369-3391; Hirano, Yudai/0000-0003-4043-0593;
   Teranishi, Yu/0000-0001-7448-742X; Takami, Hirokazu/0000-0001-9742-7462;
   Saito, Nobuhito/0000-0001-9756-781X
FU Ministry of Education, Culture, Sports, Science and Technology
   [21H03041, 19K09473]; Grants-in-Aid for Scientific Research [19K09473,
   21H03041] Funding Source: KAKEN
FX This work was supported by a Grant-in-Aid for Scientific Research (B;
   No. 21H03041) to Saito and a Grant-in-Aid for Scientific Research (C;
   No. 19K09473) to Miyawaki from the Ministry of Education, Culture,
   Sports, Science and Technology.
CR Abdulkader I, 1999, HUM PATHOL, V30, P978, DOI 10.1016/S0046-8177(99)90253-8
   Albano D, 2018, J NEURO-ONCOL, V136, P577, DOI 10.1007/s11060-017-2686-3
   Batchelor T, 2003, J CLIN ONCOL, V21, P1044, DOI 10.1200/JCO.2003.03.036
   Bhagavathi S, 2008, ARCH PATHOL LAB MED, V132, P1830, DOI 10.1043/1543-2165-132.11.1830
   Bischof D, 1997, MOL CELL BIOL, V17, P2312, DOI 10.1128/MCB.17.4.2312
   Buxton N, 1998, PEDIATR NEUROSURG, V29, P250, DOI 10.1159/000028731
   Carmichael MG, 2007, MIL MED, V172, P673, DOI 10.7205/MILMED.172.6.673
   Chuang SS, 2001, PATHOL RES PRACT, V197, P647, DOI 10.1078/0344-0338-00140
   Colen CB, 2010, NEUROPATHOLOGY, V30, P260, DOI 10.1111/j.1440-1789.2009.01054.x
   Cooper PB, 2006, CLIN NEUROPATHOL, V25, P232
   Cote TR, 1996, J NATL CANCER I, V88, P675, DOI 10.1093/jnci/88.10.675
   Crescenzo R, 2015, CANCER CELL, V27, P516, DOI 10.1016/j.ccell.2015.03.006
   Dandachi D, 2019, CANCER CAUSE CONTROL, V30, P477, DOI 10.1007/s10552-019-01144-8
   Dong XQ, 2016, MEDICINE, V95, DOI 10.1097/MD.0000000000005534
   Dunbar MJ, 2014, PEDIATR NEUROSURG, V50, P145, DOI 10.1159/000380769
   Feng S, 2020, MEDICINE, V99, DOI 10.1097/MD.0000000000021115
   Ferreri AJM, 2002, NEUROLOGY, V58, P1513, DOI 10.1212/WNL.58.10.1513
   Ferreri AJM, 2013, CRIT REV ONCOL HEMAT, V85, P206, DOI 10.1016/j.critrevonc.2012.06.004
   Ferreri AJM, 2009, LANCET, V374, P1512, DOI 10.1016/S0140-6736(09)61416-1
   Furuya K, 2014, J NEUROSURG-PEDIATR, V14, P311, DOI 10.3171/2014.6.PEDS1492
   Geetha N, 2014, Hematol Oncol Stem Cell Ther, V7, P157, DOI 10.1016/j.hemonc.2014.06.005
   George DH, 2003, AM J SURG PATHOL, V27, P487, DOI 10.1097/00000478-200304000-00008
   Gonzales M, 2003, PATHOLOGY, V35, P451
   Grommes C, 2019, NEURO-ONCOLOGY, V21, P296, DOI 10.1093/neuonc/noy192
   Han CH, 2017, CANCER-AM CANCER SOC, V123, P4314, DOI 10.1002/cncr.30965
   HAVLIOGLU N, 1995, AM J CLIN PATHOL, V103, P496
   Hirano Y, 2020, WORLD NEUROSURG, V138, P169, DOI 10.1016/j.wneu.2020.02.171
   Hochberg FH, 2007, NAT CLIN PRACT NEURO, V3, P24, DOI 10.1038/ncpneuro0395
   Kaku MV, 2017, NEUROL INDIA, V65, P402, DOI 10.4103/neuroindia.NI_1272_15
   Karikari IO, 2007, PEDIATR NEUROSURG, V43, P516, DOI 10.1159/000108799
   Kim MK, 2013, INT J CLIN EXP PATHO, V6, P1643
   Kodama K, 2009, NEUROPATHOLOGY, V29, P166, DOI 10.1111/j.1440-1789.2008.00935.x
   Kuntegowdenahalli LC, 2015, J CANCER RES THER, V11, P943, DOI 10.4103/0973-1482.162115
   Lannon M, 2023, BRIT J NEUROSURG, V37, P1245, DOI 10.1080/02688697.2020.1839630
   Lee SW, 2020, WORLD NEUROSURG, V139, P415, DOI 10.1016/j.wneu.2020.04.164
   Liu Q, 2020, INT J IMMUNOPATH PH, V34, DOI 10.1177/2058738420941756
   Lyndon D, 2019, INSIGHTS IMAGING, V10, DOI 10.1186/s13244-019-0697-7
   Mead GM, 2000, CANCER, V89, P1359, DOI 10.1002/1097-0142(20000915)89:6<1359::AID-CNCR21>3.0.CO;2-9
   Merlin E, 2008, J PEDIAT HEMATOL ONC, V30, P963, DOI 10.1097/MPH.0b013e31818a959a
   Morris PG, 2013, J CLIN ONCOL, V31, P3971, DOI 10.1200/JCO.2013.50.4910
   MORRIS SW, 1994, SCIENCE, V263, P1281, DOI 10.1126/science.8122112
   Nomura M, 2013, MOL CLIN ONCOL, V1, P655, DOI 10.3892/mco.2013.110
   Ostrom QT, 2016, NEURO-ONCOLOGY, V18, pv1, DOI [10.1093/neuonc/now207, 10.1093/neuonc/nov189]
   Ozkaynak MF, 2009, J PEDIAT HEMATOL ONC, V31, P128, DOI 10.1097/MPH.0b013e31819146d5
   Park JS, 2013, YONSEI MED J, V54, P791, DOI 10.3349/ymj.2013.54.3.791
   PAULUS W, 1994, HUM PATHOL, V25, P1253, DOI 10.1016/0046-8177(94)90046-9
   Ponzoni M, 2002, ANN ONCOL, V13, P1827, DOI 10.1093/annonc/mdf300
   Reni M, 1997, ANN ONCOL, V8, P227, DOI 10.1023/A:1008201717089
   Rowsell EH, 2004, ARCH PATHOL LAB MED, V128, P324
   Rupani A, 2005, J Postgrad Med, V51, P326
   Shah AC, 2010, PEDIATR BLOOD CANCER, V55, P1227, DOI 10.1002/pbc.22752
   Sibon D, 2012, J CLIN ONCOL, V30, P3939, DOI 10.1200/JCO.2012.42.2345
   Splavski Bruno, 2016, Med Arch, V70, P311
   Starr J, 2017, CLIN RADIOL, V72, P722, DOI 10.1016/j.crad.2017.05.002
   STEIN H, 1985, BLOOD, V66, P848
   Sugino T, 2013, BRAIN TUMOR PATHOL, V30, P61, DOI 10.1007/s10014-012-0094-0
   Suzuki R, 2000, BLOOD, V96, P2993
   Swerdlow S., 2008, ANAPLASTIC LARGE CEL, V4th, P312
   Tajima Y, 2003, LEUKEMIA LYMPHOMA, V44, P1243, DOI 10.1080/1042819031000077106
   Tsuyama N, 2017, J CLIN EXP HEMATOP, V57, P120, DOI 10.3960/jslrt.17023
   Villano JL, 2011, BRIT J CANCER, V105, P1414, DOI 10.1038/bjc.2011.357
   Vivekanandan Sindu, 2011, BMJ Case Rep, V2011, DOI 10.1136/bcr.11.2010.3550
   Weller M, 2012, NEURO-ONCOLOGY, V14, P1481, DOI 10.1093/neuonc/nos159
   Xing XM, 2015, ADV ANAT PATHOL, V22, P29, DOI 10.1097/PAP.0000000000000047
   Yamaguchi S, 2015, ACTA NEUROCHIR, V157, P187, DOI 10.1007/s00701-014-2290-7
   Yamaguchi S, 2014, ANN NUCL MED, V28, P603, DOI 10.1007/s12149-014-0851-8
NR 66
TC 7
Z9 7
U1 0
U2 4
PU MDPI
PI BASEL
PA ST ALBAN-ANLAGE 66, CH-4052 BASEL, SWITZERLAND
EI 2072-6694
J9 CANCERS
JI Cancers
PD SEP
PY 2021
VL 13
IS 17
AR 4358
DI 10.3390/cancers13174358
PG 15
WC Oncology
WE Science Citation Index Expanded (SCI-EXPANDED)
SC Oncology
GA UN6DU
UT WOS:000694105600001
PM 34503168
OA gold, Green Published
DA 2024-06-03
ER

PT J
AU Kaji, FA
   Martinez-Calle, N
   Bishton, MJ
   Figueroa, R
   Adlington, J
   O'Donoghue, M
   Smith, S
   Byrne, P
   Paine, S
   Sovani, V
   Auer, D
   James, E
   Bessell, EM
   Grainge, MJ
   Fox, CP
AF Kaji, Furqaan A.
   Martinez-Calle, Nicolas
   Bishton, Mark J.
   Figueroa, Rocio
   Adlington, Joanne
   O'Donoghue, Michael
   Smith, Stuart
   Byrne, Paul
   Paine, Simon
   Sovani, Vishakha
   Auer, Dorothee
   James, Eleanor
   Bessell, Eric M.
   Grainge, Matthew J.
   Fox, Christopher P.
TI Improved survival outcomes despite older age at diagnosis: an era-by-era
   analysis of patients with primary central nervous system lymphoma
   treated at a single referral centre in the United Kingdom
SO BRITISH JOURNAL OF HAEMATOLOGY
LA English
DT Article
DE lymphomas; lymphoid malignancies; CNS; non-Hodgkin lymphoma
ID WHOLE-BRAIN RADIOTHERAPY; INTERNATIONAL EXTRANODAL LYMPHOMA;
   CHEMOTHERAPY PLUS RITUXIMAB; STEM-CELL TRANSPLANTATION; HIGH-DOSE
   METHOTREXATE; CHANGING INCIDENCE; ELDERLY-PATIENTS; MULTICENTER; TRENDS;
   PROCARBAZINE
AB Observational studies with long-term follow-up of patients with primary central nervous system lymphoma (PCNSL) are scarce. Patient data over a period of four decades were retrospectively analysed from databases at Nottingham University Hospitals Trust, UK. The cohort was delineated by two distinct therapeutic eras; the first from 01/01/1982 to 31/12/2010 (n = 147) and the second 01/01/2011 to 31/07/2020 (n = 125). The median age at diagnosis was significantly older in the second era compared to the first (69 and 65 years respectively, P = 0 center dot 003). The 3-, 6- and 12-month overall survival (OS) rates in the second era were significantly higher compared to the first, at 85%, 77%, 62% versus 56%, 49%, 38% respectively (log-rank test P < 0 center dot 0001). On multivariate analysis, high-dose methotrexate (HD-MTX)-based induction protocols employed in the second era were associated with improved OS compared to those used in the first [hazard ratio (HR) 0 center dot 40, 95% confidence interval (CI) 0 center dot 28-0 center dot 57]. Within the second era, superior OS rates were seen with the use of intensive HD-MTX protocols (including consolidation with high-dose chemotherapy and autologous stem cell transplantation) compared to non-intensive HD-MTX schedules (HR 0 center dot 47, 95% CI 0 center dot 22-0 center dot 99). Initiating chemotherapy within 14 days of biopsy and use of rituximab were independently associated with improved OS and progression-free survival during the second era. These data suggest that prompt treatment initiation and use of intensive HD-MTX- and rituximab-based protocols have resulted in improved survival outcomes for patients.
C1 [Kaji, Furqaan A.; Martinez-Calle, Nicolas; Bishton, Mark J.; Figueroa, Rocio; Adlington, Joanne; Fox, Christopher P.] Nottingham Univ Hosp NHS Trust, Clin Haematol, Nottingham NG5 1PB, England.
   [O'Donoghue, Michael] Nottingham Univ Hosp NHS Trust, Dept Neurol, Nottingham, England.
   [Smith, Stuart; Byrne, Paul] Nottingham Univ Hosp NHS Trust, Dept Neurosurg, Nottingham, England.
   [Paine, Simon; Sovani, Vishakha] Nottingham Univ Hosp NHS Trust, Dept Histopathol, Nottingham, England.
   [Auer, Dorothee] Univ Nottingham, Radiol Sci, Div Clin Neurosci, Nottingham, England.
   [James, Eleanor; Bessell, Eric M.] Nottingham Univ Hosp NHS Trust, Dept Clin Oncol, Nottingham, England.
   [Grainge, Matthew J.] Univ Nottingham, Epidemiol & Publ Hlth, Nottingham, England.
C3 Nottingham University Hospital NHS Trust; Nottingham University Hospital
   NHS Trust; Nottingham University Hospital NHS Trust; Nottingham
   University Hospital NHS Trust; University of Nottingham; Nottingham
   University Hospital NHS Trust; University of Nottingham
RP Kaji, FA (corresponding author), Nottingham Univ Hosp NHS Trust, Clin Haematol, Nottingham NG5 1PB, England.
EM furqaan.kaji@nhs.net
RI Figueroa, Rocio/AAX-5091-2020
OI Auer, Dorothee P./0000-0002-4745-3635; Smith,
   Stuart/0000-0002-4556-2707; Paine, Simon/0000-0002-1434-3931; Kaji,
   Furqaan Ahmed/0000-0002-1649-563X; Fox, Christopher
   Paul/0000-0002-6322-9254; Grainge, Matthew/0000-0001-7181-4042; Bishton,
   Mark/0000-0001-6058-1036
CR Bessell EM, 2004, INT J RADIAT ONCOL, V59, P501, DOI 10.1016/j.ijrobp.2003.11.001
   Bessell EM, 2011, J NEURO-ONCOL, V104, P191, DOI 10.1007/s11060-010-0457-5
   Birnbaum T, 2012, J NEURO-ONCOL, V109, P285, DOI 10.1007/s11060-012-0891-7
   Bishton MJ, 2015, ANN ONCOL, V26, P2356, DOI 10.1093/annonc/mdv359
   Bromberg JEC, 2019, LANCET ONCOL, V20, P216, DOI 10.1016/S1470-2045(18)30747-2
   Coiffier B, 2002, NEW ENGL J MED, V346, P235, DOI 10.1056/NEJMoa011795
   Correa DD, 2004, NEUROLOGY, V62, P548, DOI 10.1212/01.WNL.0000109673.75316.D8
   Eurostat EC, 2013, REV EUR STAND POP RE
   Ferreri AJM, 2003, J CLIN ONCOL, V21, P266, DOI 10.1200/JCO.2003.09.139
   Ferreri AJM, 2002, NEUROLOGY, V58, P1513, DOI 10.1212/WNL.58.10.1513
   Ferreri AJM, 2017, LANCET HAEMATOL, V4, pE510, DOI 10.1016/S2352-3026(17)30174-6
   Ferreri AJM, 2016, LANCET HAEMATOL, V3, pE217, DOI 10.1016/S2352-3026(16)00036-3
   Ferreri AJM, 2009, LANCET, V374, P1512, DOI 10.1016/S0140-6736(09)61416-1
   Fox CP, 2019, BRIT J HAEMATOL, V184, P348, DOI 10.1111/bjh.15661
   Fritsch K, 2017, LEUKEMIA, V31, P846, DOI 10.1038/leu.2016.334
   Fritsch K, 2011, ANN ONCOL, V22, P2080, DOI 10.1093/annonc/mdq712
   Grommes C, 2019, NEURO-ONCOLOGY, V21, P296, DOI 10.1093/neuonc/noy192
   Ho VKY, 2014, EUR J CANCER, V50, P2309, DOI 10.1016/j.ejca.2014.05.019
   Hoang-Xuan K, 2015, LANCET ONCOL, V16, pE322, DOI 10.1016/S1470-2045(15)00076-5
   Hodson DJ, 2005, CLIN ONCOL-UK, V17, P185, DOI 10.1016/j.clon.2004.10.007
   Hoffman S, 2006, NEURO-ONCOLOGY, V8, P27, DOI 10.1215/S1522851705000323
   Houillier C, 2020, NEUROLOGY, V94, pE1027, DOI 10.1212/WNL.0000000000008900
   Houillier C, 2019, J CLIN ONCOL, V37, P823, DOI 10.1200/JCO.18.00306
   Illerhaus G, 2016, LANCET HAEMATOL, V3, pE388, DOI 10.1016/S2352-3026(16)30050-3
   Kassam S, 2017, BONE MARROW TRANSPL, V52, P1268, DOI 10.1038/bmt.2017.101
   Martinez-Calle N, 2020, BRIT J HAEMATOL, V190, P394, DOI 10.1111/bjh.16592
   Morris PG, 2013, J CLIN ONCOL, V31, P3971, DOI 10.1200/JCO.2013.50.4910
   O'Brien P, 2000, J CLIN ONCOL, V18, P519, DOI 10.1200/JCO.2000.18.3.519
   O'Neill BP, 2013, AM J HEMATOL, V88, P997, DOI 10.1002/ajh.23551
   Office for National Statistics, EST POP UK ENGL WAL
   Pfreundschuh M, 2006, LANCET ONCOL, V7, P379, DOI 10.1016/S1470-2045(06)70664-7
   Rubenstein JL, 2013, BLOOD, V122, P2318, DOI 10.1182/blood-2013-06-453084
   Rubenstein JL, 2013, J CLIN ONCOL, V31, P3061, DOI 10.1200/JCO.2012.46.9957
   Schmitt AM, 2019, HEMATOL ONCOL, V37, P548, DOI 10.1002/hon.2666
   Shiels MS, 2016, BRIT J HAEMATOL, V174, P417, DOI 10.1111/bjh.14073
   Thiel E, 2010, LANCET ONCOL, V11, P1036, DOI 10.1016/S1470-2045(10)70229-1
   van der Meulen M, 2017, LEUKEMIA, V31, P1822, DOI 10.1038/leu.2017.128
   Villano JL, 2011, BRIT J CANCER, V105, P1414, DOI 10.1038/bjc.2011.357
NR 38
TC 7
Z9 7
U1 0
U2 0
PU WILEY
PI HOBOKEN
PA 111 RIVER ST, HOBOKEN 07030-5774, NJ USA
SN 0007-1048
EI 1365-2141
J9 BRIT J HAEMATOL
JI Br. J. Haematol.
PD NOV
PY 2021
VL 195
IS 4
BP 561
EP 570
DI 10.1111/bjh.17747
EA AUG 2021
PG 10
WC Hematology
WE Science Citation Index Expanded (SCI-EXPANDED)
SC Hematology
GA WX9LS
UT WOS:000682870800001
PM 34368948
OA Green Accepted, Bronze
DA 2024-06-03
ER

PT J
AU Gao, YT
   Wei, L
   Kim, SJ
   Wang, L
   He, YZ
   Zheng, YF
   Bertero, L
   Pellerino, A
   Cassoni, P
   Tamagnone, L
   Theresa, PK
   Deutsch, A
   Zhan, HE
   Lai, J
   Wang, Y
   You, H
AF Gao, Yuting
   Wei, Li
   Kim, Seok Jin
   Wang, Liang
   He, Yingzhi
   Zheng, Yanfang
   Bertero, Luca
   Pellerino, Alessia
   Cassoni, Paola
   Tamagnone, Luca
   Theresa, Prochazka Katharina
   Deutsch, Alexander
   Zhan, Huien
   Lai, Jing
   Wang, Yao
   You, Hua
TI A Novel Prognostic Marker for Primary CNS Lymphoma: Lactate
   Dehydrogenase-to-Lymphocyte Ratio Improves Stratification of Patients
   Within the Low and Intermediate MSKCC Risk Groups
SO FRONTIERS IN ONCOLOGY
LA English
DT Article
DE primary central nervous system lymphoma; lactate
   dehydrogenase-to-lymphocyte ratio; prognostic parameter; Memorial Sloan
   Kettering Cancer Center (MSKCC) score; neutrophil-to-lymphocyte ratio
ID NERVOUS-SYSTEM LYMPHOMA; LONG-TERM SURVIVAL; EUROPEAN ORGANIZATION;
   PHASE-II; CHEMOTHERAPY; RADIOTHERAPY; IPI; INFLAMMATION; NEUTROPHIL
AB Background: Primary central nervous system lymphoma (PCNSL) is a highly aggressive and rare extranodal non-Hodgkin lymphoma (NHL). The MSKCC and the IELSG scores represent the most widely used prognostic models, but many changes have occurred in therapeutic protocols since their development. Moreover, many PCNSL patients cannot be classified using the IELSG score. We thus aimed to create a novel, effective and feasible prognostic model for PCNSL.
   Methods: We included 248 PCNSL patients diagnosed with PCNSL. Our primary endpoint was the overall survival (OS) and we used the receiver operating characteristic (ROC) analysis to determine the optimal prognostic cut-off value for LLR (lactate dehydrogenase-to-lymphocyte ratio), neutrophil-to-lymphocyte ratio (NLR) and derived neutrophil-to-lymphocyte ratio (dNLR). Variable associated with OS were evaluated by univariate and multivariate analyses. 124 out of 248 patients were randomly selected as the internal validation cohort.
   Results: By univariate analysis, an age > 60 years, Eastern Cooperative Oncology Group performance status (ECOG PS) > 1, treatment with radiotherapy alone, high-risk groups of Memorial Sloan Kettering Cancer Center (MSKCC) score, NLR > 4.74, dNLR > 3.29, and LLR > 166.8 were significantly associated with a worse OS. By multivariate analysis, the MSKCC score and LLR were confirmed as independent prognostic parameters for poorer OS. OS, however, was not significantly different between low- and intermediate-risk groups according to the MSKCC score, while LLR proved to be prognostically relevant and was thus used to develop a novel, effective three-tier PCNSL scoring system. Of 124 patients, 84 patients with survival data and LLR data were successfully validated by newly established PCNSL LLR scoring system.
   Conclusions: In the present study, we demonstrate that a high LLR represents an independent unfavorable prognostic parameter in PCNSL patients which can be integrated into an effective prognostic model.
C1 [Gao, Yuting; Wei, Li; Zheng, Yanfang; Wang, Yao; You, Hua] Guangzhou Med Univ, Dept Oncol, Affiliated Canc Hosp & Inst, Guangzhou, Peoples R China.
   [Wei, Li] Chongqing Populat & Family Planning Sci & Technol, NHC Key Lab Birth Defects & Reprod Hlth, Chongqing, Peoples R China.
   [Kim, Seok Jin] Sungkyunkwan Univ, Samsung Med Ctr, Dept Med, Div Hematol Oncol,Sch Med, Seoul, South Korea.
   [Wang, Liang] Capital Med Univ, Beijing Tongren Hosp, Dept Hematol, Beijing, Peoples R China.
   [He, Yingzhi] Southern Med Univ, Dept Hematol, ZhuJiang Hosp, Guangzhou, Peoples R China.
   [Zheng, Yanfang] Southern Med Univ, Dept Oncol, ZhuJiang Hosp, Guangzhou, Peoples R China.
   [Bertero, Luca; Cassoni, Paola] Univ Turin, Dept Med Sci, Pathol Unit, Turin, Italy.
   [Pellerino, Alessia] Univ Torino, Dept Neurooncol, Turin, Italy.
   [Pellerino, Alessia] City Hlth & Sci Hosp, Turin, Italy.
   [Tamagnone, Luca] Univ Cattolica Sacro Cuore, Dept Life Sci & Publ Hlth, Rome, Italy.
   [Tamagnone, Luca] Fdn Policlin Univ A Gemelli IRCCS, Rome, Italy.
   [Theresa, Prochazka Katharina; Deutsch, Alexander] Med Univ Graz, Clin Dept Hematol, Graz, Austria.
   [Zhan, Huien; Lai, Jing] Jinan Univ, Dept Hematol, Affiliated Hosp 1, Guangzhou, Peoples R China.
C3 Guangzhou Medical University; Sungkyunkwan University (SKKU); Samsung
   Medical Center; Capital Medical University; Southern Medical University
   - China; Southern Medical University - China; University of Turin;
   University of Turin; A.O.U. Citta della Salute e della Scienza di
   Torino; Catholic University of the Sacred Heart; IRCCS Policlinico
   Gemelli; Catholic University of the Sacred Heart; IRCCS Policlinico
   Gemelli; Medical University of Graz; Jinan University
RP You, H (corresponding author), Guangzhou Med Univ, Dept Oncol, Affiliated Canc Hosp & Inst, Guangzhou, Peoples R China.
EM youhua307@163.com
RI Liu, Yi/HTN-4916-2023; Pellerino, Alessia/K-6698-2019; Bertero,
   Luca/N-5357-2017; Pellerino, Alessia/AAB-3379-2022; Deutsch,
   Alexander/F-2168-2010
OI Pellerino, Alessia/0000-0003-3243-0059; Bertero,
   Luca/0000-0001-9887-7668; Pellerino, Alessia/0000-0003-3243-0059;
   Deutsch, Alexander/0000-0003-0914-2809
FU National Natural Science Foundation of China [81911530169, 81903088];
   Innovation Support Program for Chongqing Overseas Returnees [cx2019051];
   Chongqing Science and Technology Bureau [cstc2017jxjl130005]
FX The research activities are supported by the National Natural Science
   Foundation of China (81911530169 and 81903088). This work is also
   supported by the Innovation Support Program for Chongqing Overseas
   Returnees under Grant cx2019051, Chongqing Science and Technology Bureau
   under Grant/Award cstc2017jxjl130005.
CR Abrey LE, 2006, J CLIN ONCOL, V24, P5711, DOI 10.1200/JCO.2006.08.2941
   Abrey LE, 1998, J CLIN ONCOL, V16, P859, DOI 10.1200/JCO.1998.16.3.859
   Allison SJ, 2014, ONCOGENESIS, V3, DOI 10.1038/oncsis.2014.16
   Bessell EM, 2004, INT J RADIAT ONCOL, V59, P501, DOI 10.1016/j.ijrobp.2003.11.001
   Cheson BD, 1999, J CLIN ONCOL, V17, P1244, DOI 10.1200/JCO.1999.17.4.1244
   Corry J, 1998, INT J RADIAT ONCOL, V41, P615, DOI 10.1016/S0360-3016(97)00571-3
   Coussens LM, 2002, NATURE, V420, P860, DOI 10.1038/nature01322
   Dai WM, 2017, ONCOTARGET, V8, P34787, DOI 10.18632/oncotarget.16720
   DeAngelis LM, 2002, J CLIN ONCOL, V20, P4643, DOI 10.1200/JCO.2002.11.013
   Diakos CI, 2014, LANCET ONCOL, V15, pE493, DOI 10.1016/S1470-2045(14)70263-3
   Ferreri AJM, 2003, J CLIN ONCOL, V21, P266, DOI 10.1200/JCO.2003.09.139
   Giatromanolaki A, 2006, GYNECOL ONCOL, V103, P912, DOI 10.1016/j.ygyno.2006.05.043
   Go SI, 2018, TUMORI J, V104, P292, DOI 10.5301/tj.5000694
   Hayabuchi N, 1999, INT J RADIAT ONCOL, V44, P265, DOI 10.1016/S0360-3016(98)00564-1
   Hoang-Xuan K, 2003, J CLIN ONCOL, V21, P2726, DOI 10.1200/JCO.2003.11.036
   Huang AC, 2017, NATURE, V545, P60, DOI 10.1038/nature22079
   Jahr G, 2018, BRAIN BEHAV, V8, DOI 10.1002/brb3.928
   Jang JE, 2016, EUR J CANCER, V57, P127, DOI 10.1016/j.ejca.2016.01.016
   Ji HF, 2018, CELL PHYSIOL BIOCHEM, V45, P951, DOI 10.1159/000487288
   Jung J, 2017, ONCOTARGET, V8, P74975, DOI 10.18632/oncotarget.20480
   Keane Colm, 2018, Oncotarget, V9, P23620, DOI 10.18632/oncotarget.25306
   Kim S, 2016, BMC CANCER, V16, DOI 10.1186/s12885-016-2397-8
   Li T, 2020, PATHOL ONCOL RES, V26, P1319, DOI 10.1007/s12253-019-00707-z
   Liu CJ, 2020, CANCER MED-US, V9, P2134, DOI 10.1002/cam4.2872
   Park JH, 2014, ANN HEMATOL, V93, P1755, DOI 10.1007/s00277-014-2115-z
   Passardi A, 2015, PLOS ONE, V10, DOI 10.1371/journal.pone.0134732
   Phillips EH, 2014, CURR HEMATOL MALIG R, V9, P243, DOI 10.1007/s11899-014-0217-2
   Poortmans PMP, 2003, J CLIN ONCOL, V21, P4483, DOI 10.1200/JCO.2003.03.108
   Romero-Garcia S, 2016, FRONT IMMUNOL, V7, DOI 10.3389/fimmu.2016.00052
   Seidel S, 2019, EXPERT REV ANTICANC, V19, P909, DOI 10.1080/14737140.2019.1677157
   Troppan K, 2014, BRIT J CANCER, V110, P369, DOI 10.1038/bjc.2013.763
   Troppan KT, 2014, BRIT J CANCER, V111, P55, DOI 10.1038/bjc.2014.277
   Uz B, 2018, ACTA HAEMATOL-BASEL, V140, P157, DOI 10.1159/000491988
NR 33
TC 7
Z9 8
U1 1
U2 12
PU FRONTIERS MEDIA SA
PI LAUSANNE
PA AVENUE DU TRIBUNAL FEDERAL 34, LAUSANNE, CH-1015, SWITZERLAND
SN 2234-943X
J9 FRONT ONCOL
JI Front. Oncol.
PD AUG 3
PY 2021
VL 11
AR 696147
DI 10.3389/fonc.2021.696147
PG 11
WC Oncology
WE Science Citation Index Expanded (SCI-EXPANDED)
SC Oncology
GA UE6WU
UT WOS:000688027000001
PM 34422649
OA Green Published, gold
DA 2024-06-03
ER

PT J
AU Takashima, Y
   Kawaguchi, A
   Fukai, J
   Iwadate, Y
   Kajiwara, K
   Hondoh, H
   Yamanaka, R
AF Takashima, Yasuo
   Kawaguchi, Atsushi
   Fukai, Junya
   Iwadate, Yasuo
   Kajiwara, Koji
   Hondoh, Hiroaki
   Yamanaka, Ryuya
TI Survival prediction based on the gene expression associated with cancer
   morphology and microenvironment in primary central nervous system
   lymphoma
SO PLOS ONE
LA English
DT Article
ID PI3K/AKT/MTOR; CYTOSKELETON; SELECTION; INVASION; TUMORS
AB Dysregulation of cell morphology and cell-cell interaction results in cancer cell growth, migration, invasion, and metastasis. Besides, a balance between the extracellular matrix (ECM) and matrix metalloprotease (MMP) is required for cancer cell morphology and angiogenesis. Here, we determined gene signatures associated with the morphology and microenvironment of primary central nervous system lymphoma (PCNSL) to enable prognosis prediction. Next-generation sequencing (NGS) on 31 PCNSL samples revealed gene signatures as follows: ACTA2, ACTR10, CAPG, CORO1C, KRT17, and PALLD in cytoskeleton, CDH5, CLSTN1, ITGA10, ITGAX, ITGB7, ITGA8, FAT4, ITGAE, CDH10, ITGAM, ITGB6, and CDH18 in adhesion, COL8A2, FBN1, LAMB3, and LAMA2 in ECM, ADAM22, ADAM28, MMP11, and MMP24 in MMP. Prognosis prediction formulas with the gene expression values and the Cox regression model clearly divided survival curves of the subgroups in each status. Furthermore, collagen genes contributed to gene network formation in glasso, suggesting that the ECM balance controls the PCNSL microenvironment. Finally, the comprehensive balance of morphology and microenvironment enabled prognosis prediction by a combinatorial expression of 8 representative genes, including KRT17, CDH10, CDH18, COL8A2, ADAM22, ADAM28, MMP11, and MMP24. Besides, these genes could also diagnose PCNSL cell types with MTX resistances in vitro. These results would not only facilitate the understanding of biology of PCNSL but also consider targeting pathways for anti-cancer treatment in personalized precision medicine in PCNSL.
C1 [Takashima, Yasuo; Yamanaka, Ryuya] Iseikai Holon Grp, Osaka Iseikai Clin Canc Therapy, Osaka, Japan.
   [Takashima, Yasuo; Yamanaka, Ryuya] Kyoto Prefectural Univ Med, Grad Sch Med Sci, Lab Mol Target Therapy Canc, Kyoto, Japan.
   [Kawaguchi, Atsushi] Saga Univ, Fac Med, Ctr Comprehens Community Med, Saga, Japan.
   [Fukai, Junya] Wakayama Med Univ, Dept Neurol Surg, Sch Med, Wakayama, Japan.
   [Iwadate, Yasuo] Chiba Univ, Grad Sch Med Sci, Dept Neurosurg, Chiba, Japan.
   [Kajiwara, Koji] Yamaguchi Univ, Grad Sch Med Sci, Dept Neurosurg, Ube, Yamaguchi, Japan.
   [Hondoh, Hiroaki] Toyama Prefectural Cent Hosp, Dept Neurosurg, Toyama, Japan.
C3 Kyoto Prefectural University of Medicine; Saga University; Wakayama
   Medical University; Chiba University; Yamaguchi University
RP Yamanaka, R (corresponding author), Iseikai Holon Grp, Osaka Iseikai Clin Canc Therapy, Osaka, Japan.; Yamanaka, R (corresponding author), Kyoto Prefectural Univ Med, Grad Sch Med Sci, Lab Mol Target Therapy Canc, Kyoto, Japan.
EM ryaman@koto.kpu-m.ac.jp
RI Yamanaka, Ryuya/AFL-0782-2022
OI Yamanaka, Ryuya/0000-0003-2941-7996; Takashima,
   Yasuo/0000-0001-8876-6673
FU MEXT KAKENHI [16H05441, 18K09001]; Grants-in-Aid for Scientific Research
   [18K09001, 21H03045] Funding Source: KAKEN
FX This study was supported by the MEXT KAKENHI Grant Numbers 16H05441 and
   18K09001. The funders had no role in study design, data collection and
   analysis, decision to publish, or preparation of the manuscript.
CR AHO R, 1993, ACTA NEUROPATHOL, V86, P71, DOI 10.1007/BF00454901
   Alizadeh AA, 2000, NATURE, V403, P503, DOI 10.1038/35000501
   Ashburner M, 2000, NAT GENET, V25, P25, DOI 10.1038/75556
   Bethge N, 2014, EPIGENETICS-US, V9, P428, DOI 10.4161/epi.27554
   Buchheit CL, 2014, NAT REV CANCER, V14, P632, DOI 10.1038/nrc3789
   Bui TM, 2020, J LEUKOCYTE BIOL, V108, P787, DOI 10.1002/JLB.2MR0220-549R
   Cabodi S, 2010, NAT REV CANCER, V10, P858, DOI 10.1038/nrc2967
   Carey VJ, 2005, BIOINFORMATICS, V21, P135, DOI 10.1093/bioinformatics/bth458
   Curto M, 2004, CANCER CELL, V5, P113, DOI 10.1016/S1535-6108(04)00031-5
   Etienne-Manneville S, 2002, NATURE, V420, P629, DOI 10.1038/nature01148
   Gilkes DM, 2014, NAT REV CANCER, V14, P430, DOI 10.1038/nrc3726
   Hayano A, 2019, INT J CLIN ONCOL, V24, P1020, DOI 10.1007/s10147-019-01451-9
   Hoffman BD, 2011, NATURE, V475, P316, DOI 10.1038/nature10316
   Huang DW, 2009, NAT PROTOC, V4, P44, DOI 10.1038/nprot.2008.211
   JELLINGER KA, 1995, J NEURO-ONCOL, V24, P33, DOI 10.1007/BF01052655
   Kalluri R, 2003, NAT REV CANCER, V3, P422, DOI 10.1038/nrc1094
   Kalluri R, 2016, NAT REV CANCER, V16, P582, DOI 10.1038/nrc.2016.73
   Kanehisa M, 2017, NUCLEIC ACIDS RES, V45, pD353, DOI 10.1093/nar/gkw1092
   Kasenda B, 2015, ANN ONCOL, V26, P1305, DOI 10.1093/annonc/mdv076
   Kawaguchi A, 2012, CLIN CANCER RES, V18, P5672, DOI 10.1158/1078-0432.CCR-12-0596
   LEBLANC M, 1993, J AM STAT ASSOC, V88, P457, DOI 10.2307/2290325
   Lemma SA, 2017, CARCINOGENESIS, V38, P812, DOI 10.1093/carcin/bgx061
   Li SZ, 2013, MED ONCOL, V30, DOI 10.1007/s12032-013-0622-8
   Li XC, 2020, INT J BIOL SCI, V16, P2014, DOI 10.7150/ijbs.44943
   Lim DH, 2015, ANTICANCER RES, V35, P3333
   Lossos IS, 2004, NEW ENGL J MED, V350, P1828, DOI 10.1056/NEJMoa032520
   Louis DN, 2016, ACTA NEUROPATHOL, V131, P803, DOI 10.1007/s00401-016-1545-1
   Meinshausen N, 2006, ANN STAT, V34, P1436, DOI 10.1214/009053606000000281
   Näthke I, 2006, NAT REV CANCER, V6, P967, DOI 10.1038/nrc2010
   Parascandolo A, 2017, SCI REP-UK, V7, DOI 10.1038/srep41416
   Reni M, 1999, BRIT J CANCER, V79, P530, DOI 10.1038/sj.bjc.6690083
   Ricard D, 2012, LANCET, V379, P1984, DOI 10.1016/S0140-6736(11)61346-9
   Takashima Y, 2020, CLIN CANCER RES, V26, P2754, DOI 10.1158/1078-0432.CCR-18-3851
   Takashima Y, 2020, SCI REP-UK, V10, DOI 10.1038/s41598-020-65463-6
   Takashima Y, 2020, PLOS ONE, V15, DOI 10.1371/journal.pone.0229577
   Takashima Y, 2019, BMC CANCER, V19, DOI 10.1186/s12885-019-6129-8
   Takashima Y, 2019, SCI REP-UK, V9, DOI 10.1038/s41598-019-46473-5
   Takashima Y, 2019, PLOS ONE, V14, DOI 10.1371/journal.pone.0210400
   Takashima Yasuo, 2018, Oncotarget, V9, P27471, DOI 10.18632/oncotarget.25463
   Takashima Yasuo, 2018, Oncotarget, V9, P19065, DOI 10.18632/oncotarget.24897
   Tun HW, 2008, BLOOD, V111, P3200, DOI 10.1182/blood-2007-10-119099
   Weaver BAA, 2005, CANCER CELL, V8, P7, DOI 10.1016/j.ccr.2005.06.011
   Wellenstein MD, 2019, NATURE, V572, P538, DOI 10.1038/s41586-019-1450-6
   YAMADA KM, 1976, P NATL ACAD SCI USA, V73, P1217, DOI 10.1073/pnas.73.4.1217
   Yamanaka R, 2003, INT J ONCOL, V23, P913
   Yang GH, 2019, NATURE, V565, P192, DOI 10.1038/s41586-018-0813-8
   Yoshida K, 2011, NATURE, V478, P64, DOI 10.1038/nature10496
   Zhang YQ, 2017, CANCER CELL, V31, P820, DOI 10.1016/j.ccell.2017.04.013
NR 48
TC 7
Z9 8
U1 2
U2 5
PU PUBLIC LIBRARY SCIENCE
PI SAN FRANCISCO
PA 1160 BATTERY STREET, STE 100, SAN FRANCISCO, CA 94111 USA
SN 1932-6203
J9 PLOS ONE
JI PLoS One
PD JUN 24
PY 2021
VL 16
IS 6
AR e0251272
DI 10.1371/journal.pone.0251272
PG 14
WC Multidisciplinary Sciences
WE Science Citation Index Expanded (SCI-EXPANDED)
SC Science & Technology - Other Topics
GA TG9BX
UT WOS:000671692800019
PM 34166375
OA gold, Green Published
DA 2024-06-03
ER

PT J
AU Ozturk, K
   Soylu, E
   Cayci, Z
AF Ozturk, Kerem
   Soylu, Esra
   Cayci, Zuzan
TI Differentiation between primary CNS lymphoma and atypical glioblastoma
   according to major genomic alterations using diffusion and
   susceptibility-weighted MR imaging
SO EUROPEAN JOURNAL OF RADIOLOGY
LA English
DT Article
DE Apparent diffusion coefficient (ADC); Glioblastoma; Isocitrate
   dehydrogenase-1 (IDH1); Susceptibility-weighted imaging (SWI); Primary
   central nervous system lymphoma&nbsp; (PCNSL)
ID NERVOUS-SYSTEM LYMPHOMA; CONTRAST-ENHANCED-MRI; PERFUSION;
   CLASSIFICATION; ACCURACY; BRAIN
AB Purpose: We aimed to differentiate primary central nervous system lymphoma (PCNSL) from atypical glioblastoma (GB) and distinguish major genomic subtypes between these tumors using susceptibility-weighted imaging (SWI) along with diffusion-weighted imaging (DWI). Methods: Thirty-one immuno-competent patients with PCNSL stratified by BCL2 and MYC rearrangement, and 57 patients with atypical GB (no visible necrosis) grouped according to isocitrate dehydrogenase-1 (IDH1) mutation status underwent 3.0-Tesla MRI before treatment in this retrospective study. Region of interest analysis with apparent diffusion coefficient (ADC) and SWI signal intensity values of the tumors were normalized by dividing those of contralateral white matter. The independent-samples t-test and Kruskal-Wallis test were utilized to compare parameters. The diagnostic ability of each parameter and their optimal combination was evaluated by logistic regression analysis and receiver operating characteristic. Results: PCNSL with rearrangement of both MYC and BCL2 (n = 7) [mean relative (r) ADCmean:0.87 +/- 0.06, rADCmin:0.72 +/- 0.08] demonstrated significantly lower rADCmean, and rADCmin compared to other PCNSLs (n = 24) (rADCmean:1.19 +/- 0.18, rADCmin:1.03 +/- 0.17;p < 0.001) and GBs (p < 0.001). GB without IDH1 mutation (n = 44) (mean rSWI value:0.95 +/- 0.15) demonstrated significantly lower rSWI value compared to GB with IDH1 mutation (n = 13) (rSWI value:1.13 +/- 0.09;p < 0.001) and PCNSL (p < 0.001). The incorporation of rADCmean and rSWI parameters distinguished GB with IDH1 mutation [Area under the curve (AUC):0.985] with sensitivity and specificity of 94.3 and 100 % respectively; and PCNSL with rearrangement of both MYC and BCL2 (AUC:0.982) with sensitivity and specificity of 100 % and 95.4 %, respectively. Conclusions: Combined analysis of SWI and DWI could differentiate atypical GB from PCNSL and distinguish major genomic subtypes between these tumors.
C1 [Ozturk, Kerem; Soylu, Esra; Cayci, Zuzan] Univ Minnesota, Dept Radiol, Minneapolis, MN 55455 USA.
C3 University of Minnesota System; University of Minnesota Twin Cities
RP Cayci, Z (corresponding author), Univ Minnesota Hlth, Dept Radiol, B-226 Mayo Mem Bldg,MMC 292,420 Delaware St SE, Minneapolis, MN 55455 USA.
EM cayci001@umn.edu
RI OZTURK, KEREM/E-1228-2018
OI OZTURK, KEREM/0000-0001-9664-2347; cayci, zuzan/0000-0002-2542-9087
CR Bedekar D, 2010, MAGN RESON MED, V64, P907, DOI 10.1002/mrm.22445
   Beuzit L, 2016, J MAGN RESON IMAGING, V43, P1288, DOI 10.1002/jmri.25101
   Bhattacharjee R, 2020, J MAGN RESON IMAGING, V51, P225, DOI 10.1002/jmri.26786
   Calli C, 2006, EUR J RADIOL, V58, P394, DOI 10.1016/j.ejrad.2005.12.032
   Cerqua R, 2016, NEUROL SCI, V37, P23, DOI 10.1007/s10072-015-2353-4
   Choi YS, 2017, EUR RADIOL, V27, P1344, DOI 10.1007/s00330-016-4484-2
   del Rio MS, 2009, ONCOLOGIST, V14, P526, DOI 10.1634/theoncologist.2008-0236
   Diamandis P, 2018, NEUROL CLIN, V36, P439, DOI 10.1016/j.ncl.2018.04.003
   Ding YL, 2014, BRAIN BEHAV, V4, P841, DOI 10.1002/brb3.288
   Doskaliyev A, 2012, EUR J RADIOL, V81, P339, DOI 10.1016/j.ejrad.2010.11.005
   Furst Taylor, 2024, J Neurosurg Sci, V68, P44, DOI 10.23736/S0390-5616.19.04785-4
   Guo AC, 2002, RADIOLOGY, V224, P177, DOI 10.1148/radiol.2241010637
   Hanif Farina, 2017, Asian Pac J Cancer Prev, V18, P3
   Hong EK, 2018, EUR RADIOL, V28, P4350, DOI 10.1007/s00330-018-5400-8
   Hori M, 2010, MAGN RESON IMAGING, V28, P594, DOI 10.1016/j.mri.2010.01.002
   de la Peña MDJ, 2017, CURR PROBL DIAGN RAD, V46, P136, DOI 10.1067/j.cpradiol.2016.04.004
   Kickingereder P, 2014, RADIOLOGY, V272, P843, DOI 10.1148/radiol.14132740
   Kim HS, 2009, AM J NEURORADIOL, V30, P1574, DOI 10.3174/ajnr.A1635
   Kim S, 2016, BMC CANCER, V16, DOI 10.1186/s12885-016-2397-8
   Kim Y, 2018, NEURORADIOLOGY, V60, P1297, DOI 10.1007/s00234-018-2091-4
   Ko CC, 2016, PLOS ONE, V11, DOI 10.1371/journal.pone.0162565
   Lin X, 2017, AM J NEURORADIOL, V38, P485, DOI 10.3174/ajnr.A5023
   Lu SS, 2017, J COMPUT ASSIST TOMO, V41, P898, DOI 10.1097/RCT.0000000000000622
   Makino K, 2018, WORLD NEUROSURG, V112, pE1, DOI 10.1016/j.wneu.2017.10.141
   Nakajima S, 2015, CLIN RADIOL, V70, P1393, DOI 10.1016/j.crad.2015.08.004
   Nakajima S, 2015, CLIN IMAG, V39, P390, DOI 10.1016/j.clinimag.2014.12.002
   Niparuck P, 2019, DIAGN PATHOL, V14, DOI 10.1186/s13000-019-0833-1
   Oei MTH, 2018, EUR RADIOL, V28, P3902, DOI 10.1007/s00330-018-5353-y
   Ostrom QT, 2015, NEURO-ONCOLOGY, V16, P1, DOI [10.1093/neuonc/nou327, 10.1093/neuonc/nox158, 10.1093/neuonc/nou223, 10.1093/neuonc/nov189]
   Peters S, 2012, ROFO-FORTSCHR RONTG, V184, P713, DOI 10.1055/s-0032-1312862
   Radbruch A, 2013, EUR J RADIOL, V82, P552, DOI 10.1016/j.ejrad.2012.11.002
   Saini J, 2018, CLIN RADIOL, V73, DOI 10.1016/j.crad.2018.07.107
   Seystahl K, 2016, CRIT REV ONCOL HEMAT, V99, P389, DOI 10.1016/j.critrevonc.2016.01.018
   Swerdlow SH, 2016, BLOOD, V127, P2375, DOI 10.1182/blood-2016-01-643569
   Toh CH, 2013, AM J NEURORADIOL, V34, P1145, DOI 10.3174/ajnr.A3383
   Wang PF, 2017, ONCOTARGET, V8, P50117, DOI 10.18632/oncotarget.15235
   Wen Patrick Y, 2017, Continuum (Minneap Minn), V23, P1531, DOI 10.1212/CON.0000000000000536
   Wu YC, 2019, BMC NEUROL, V19, DOI 10.1186/s12883-019-1511-3
   You SH, 2018, EUR RADIOL, V28, P3801, DOI 10.1007/s00330-018-5359-5
NR 39
TC 7
Z9 8
U1 0
U2 2
PU ELSEVIER IRELAND LTD
PI CLARE
PA ELSEVIER HOUSE, BROOKVALE PLAZA, EAST PARK SHANNON, CO, CLARE, 00000,
   IRELAND
SN 0720-048X
EI 1872-7727
J9 EUR J RADIOL
JI Eur. J. Radiol.
PD AUG
PY 2021
VL 141
AR 109784
DI 10.1016/j.ejrad.2021.109784
EA MAY 2021
PG 7
WC Radiology, Nuclear Medicine & Medical Imaging
WE Science Citation Index Expanded (SCI-EXPANDED)
SC Radiology, Nuclear Medicine & Medical Imaging
GA TK9UO
UT WOS:000674500400001
PM 34051685
DA 2024-06-03
ER

PT J
AU Van Dijck, R
   Doorduijn, JK
   Bromberg, JEC
AF Van Dijck, Ruben
   Doorduijn, Jeanette K.
   Bromberg, Jacoline E. C.
TI The Role of Rituximab in the Treatment of Primary Central Nervous System
   Lymphoma
SO CANCERS
LA English
DT Review
DE primary central nervous system lymphoma (PCNSL); non-Hodgkin lymphoma;
   rituximab; high-dose methotrexate
AB Simple Summary
   Primary central nervous system lymphoma (PCNSL) is a rare form of cancer and the treatment of newly diagnosed patients is challenging. Many chemotherapy regimens are being used, and methotrexate is an important component in most. The role of the immunotherapy rituximab is not as clear. This review focuses on the available evidence for the use of this monoclonal antibody in the treatment of patients with PCNSL.
   Primary central nervous system lymphoma (PCNSL) is a type of non-Hodgkin lymphoma limited to the central nervous system. It has a poor prognosis. Consensus has been reached on the treatment of newly diagnosed patients with high-dose methotrexate-based chemotherapy, but whether the addition of the monoclonal anti-CD20 antibody rituximab improves survival, as it does in systemic B-cell non-Hodgkin lymphoma, remains disputed. In this review, we reflect on the available evidence of the use of rituximab in PCNSL. Whether rituximab has any beneficial effect remains uncertain.
C1 [Van Dijck, Ruben; Doorduijn, Jeanette K.] Erasmus MC, Inst Canc, Univ Med Ctr Rotterdam, Dept Hematol, NL-3015 GD Rotterdam, Netherlands.
   [Bromberg, Jacoline E. C.] Erasmus MC, Inst Canc, Univ Med Ctr Rotterdam, Dept Neurooncol, NL-3015 GD Rotterdam, Netherlands.
C3 Erasmus University Rotterdam; Erasmus MC; Erasmus University Rotterdam;
   Erasmus MC
RP Bromberg, JEC (corresponding author), Erasmus MC, Inst Canc, Univ Med Ctr Rotterdam, Dept Neurooncol, NL-3015 GD Rotterdam, Netherlands.
EM r.vandijck@erasmusmc.nl; j.doorduijn@erasmusmc.nl;
   j.bromberg@erasmusmc.nl
OI Bromberg, Jacoline/0000-0002-3830-7142; Van Dijck,
   Ruben/0000-0003-4748-7648; Doorduijn, Jeanette/0000-0002-1014-0918
CR Abrey LE, 2006, J CLIN ONCOL, V24, P5711, DOI 10.1200/JCO.2006.08.2941
   Abrey LE, 2005, J CLIN ONCOL, V23, P5034, DOI 10.1200/JCO.2005.13.524
   Antonini G, 2007, J NEURO-ONCOL, V81, P197, DOI 10.1007/s11060-006-9217-y
   Batchelor TT, 2019, HEMATOL ONCOL, V37, P15, DOI 10.1002/hon.2598
   Birnbaum T, 2012, J NEURO-ONCOL, V109, P285, DOI 10.1007/s11060-012-0891-7
   Bromberg JEC, 2019, LANCET ONCOL, V20, P216, DOI 10.1016/S1470-2045(18)30747-2
   Coiffier B, 2002, NEW ENGL J MED, V346, P235, DOI 10.1056/NEJMoa011795
   Ewing JR, 2006, J CEREBR BLOOD F MET, V26, P310, DOI 10.1038/sj.jcbfm.9600189
   Ferreri AJM, 2003, J CLIN ONCOL, V21, P266, DOI 10.1200/JCO.2003.09.139
   Ferreri AJM, 2017, LANCET HAEMATOL, V4, pE510, DOI 10.1016/S2352-3026(17)30174-6
   Ferreri AJM, 2016, LANCET HAEMATOL, V3, pE217, DOI 10.1016/S2352-3026(16)00036-3
   Ferreri AJM, 2009, LANCET, V374, P1512, DOI 10.1016/S0140-6736(09)61416-1
   Fritsch K, 2011, ANN ONCOL, V22, P2080, DOI 10.1093/annonc/mdq712
   Gregory G, 2013, NEURO-ONCOLOGY, V15, P1068, DOI 10.1093/neuonc/not032
   Hoang-Xuan K, 2015, LANCET ONCOL, V16, pE322, DOI 10.1016/S1470-2045(15)00076-5
   Holdhoff M, 2020, ONCOTARGETS THER, V13, P8323, DOI 10.2147/OTT.S192379
   Holdhoff M, 2014, NEUROLOGY, V83, P235, DOI 10.1212/WNL.0000000000000593
   Houillier C, 2019, J CLIN ONCOL, V37, P823, DOI 10.1200/JCO.18.00306
   Kadoch C, 2014, CLIN CANCER RES, V20, P1029, DOI 10.1158/1078-0432.CCR-13-0474
   Kansara R, 2015, AM J HEMATOL, V90, P1149, DOI 10.1002/ajh.24204
   Kasenda B, 2015, ANN ONCOL, V26, P1305, DOI 10.1093/annonc/mdv076
   Liu CY, 2008, LEUKEMIA LYMPHOMA, V49, P2018, DOI 10.1080/10428190802311375
   Luo Wei, 2016, Zhongguo Shi Yan Xue Ye Xue Za Zhi, V24, P444, DOI 10.7534/j.issn.1009-2137.2016.02.025
   Madle M, 2015, ANN HEMATOL, V94, P1853, DOI 10.1007/s00277-015-2470-4
   Mendez JS, 2018, NEURO-ONCOLOGY, V20, P687, DOI 10.1093/neuonc/nox187
   Mocikova H, 2016, LEUKEMIA LYMPHOMA, V57, P2777, DOI 10.3109/10428194.2016.1167203
   Morris PG, 2013, J CLIN ONCOL, V31, P3971, DOI 10.1200/JCO.2013.50.4910
   Mou Kun, 2017, Zhongguo Shi Yan Xue Ye Xue Za Zhi, V25, P1406, DOI 10.7534/j.issn.1009-2137.2017.05.021
   Müller C, 2012, BLOOD, V119, P3276, DOI 10.1182/blood-2011-09-380949
   Muldoon LL, 2007, J CLIN ONCOL, V25, P2295, DOI 10.1200/JCO.2006.09.9861
   O'Brien PC, 2009, LANCET, V374, P1477, DOI 10.1016/S0140-6736(09)61488-4
   Okita Y, 2016, MOL CLIN ONCOL, V5, P179, DOI 10.3892/mco.2016.962
   Pfreundschuh M, 2008, LANCET ONCOL, V9, P105, DOI 10.1016/S1470-2045(08)70002-0
   Poortmans PMP, 2003, J CLIN ONCOL, V21, P4483, DOI 10.1200/JCO.2003.03.108
   Reni M, 2001, ANN HEMATOL, V80, pB113
   Rubenstein JL, 2007, J CLIN ONCOL, V25, P1350, DOI 10.1200/JCO.2006.09.7311
   Rubenstein JL, 2013, J CLIN ONCOL, V31, P3061, DOI 10.1200/JCO.2012.46.9957
   Rubenstein JL, 2003, BLOOD, V101, P466, DOI 10.1182/blood-2002-06-1636
   Salles G, 2017, ADV THER, V34, P2232, DOI 10.1007/s12325-017-0612-x
   Schmitt AM, 2019, HEMATOL ONCOL, V37, P548, DOI 10.1002/hon.2666
   Schulz H, 2004, HAEMATOLOGICA, V89, P753
   Shah GD, 2007, J CLIN ONCOL, V25, P4730, DOI 10.1200/JCO.2007.12.5062
   Shiels MS, 2016, BRIT J HAEMATOL, V174, P417, DOI 10.1111/bjh.14073
   Singh PK, 2020, J NEUROL SCI, V410, DOI 10.1016/j.jns.2019.116649
   Song Y, 2017, INT J HEMATOL, V106, P612, DOI 10.1007/s12185-017-2316-z
   Thiel E, 2010, LANCET ONCOL, V11, P1036, DOI 10.1016/S1470-2045(10)70229-1
   van der Meulen M, 2020, ANN ONCOL, V31, P1046, DOI 10.1016/j.annonc.2020.04.014
   van der Meulen M, 2017, LEUKEMIA, V31, P1822, DOI 10.1038/leu.2017.128
   van der Meulen M, 2018, LANCET ONCOL, V19, pE407, DOI 10.1016/S1470-2045(18)30356-5
   Vardiman JW., 2008, WHO CLASSIFICATION T
   Villano JL, 2011, BRIT J CANCER, V105, P1414, DOI 10.1038/bjc.2011.357
   von Baumgarten L, 2018, DTSCH ARZTEBL INT, V115, P419, DOI 10.3238/arztebl.2018.0419
NR 52
TC 7
Z9 8
U1 1
U2 9
PU MDPI
PI BASEL
PA ST ALBAN-ANLAGE 66, CH-4052 BASEL, SWITZERLAND
EI 2072-6694
J9 CANCERS
JI Cancers
PD APR
PY 2021
VL 13
IS 8
AR 1920
DI 10.3390/cancers13081920
PG 10
WC Oncology
WE Science Citation Index Expanded (SCI-EXPANDED)
SC Oncology
GA RS8ZA
UT WOS:000644059800001
PM 33923396
OA gold, Green Published
DA 2024-06-03
ER

PT J
AU Cheng, QS
   Wang, J
   Lv, CL
   Xu, JY
AF Cheng, Qiansong
   Wang, Jing
   Lv, Chenglan
   Xu, Jingyan
TI Successful Management of a Patient with Refractory Primary Central
   Nervous System Lymphoma by Zanubrutinib
SO ONCOTARGETS AND THERAPY
LA English
DT Article
DE primary central nervous system lymphoma; Bruton's tyrosine kinase;
   zanubrutinib; targeted therapy
ID PRIMARY CNS LYMPHOMA; B-CELL LYMPHOMA; IBRUTINIB; DRIVERS
AB Primary central nervous system lymphoma (PCNSL) is a rare subtype of extranodal non-Hodgkin lymphoma, and the most frequent histological type is diffuse large B-cell lymphoma (DLBCL). Bruton's tyrosine kinase inhibitor (BTKi) has shown clinical activity in DLBCL. We herein report a 53-year-old man who presented with binocular diplopia, gait instability, dizziness and bucking. He was diagnosed with PCNSL by cranial magnetic resonance imaging (MRI) scan and brain biopsy. Next-generation sequencing (NGS) examination identified multiple genetic abnormalities. The patient was started on a high-dose methotrexate (HD-MTX)-based protocol for two courses. However, the patient developed disease progression. The patient's phenotypic and genetic characteristics strongly suggested BN2-DLBCL, and zanubrutinib was added to the subsequent chemotherapy regimen. The treatment was well tolerated, and complete remission (CR) was achieved after three courses of chemotherapy with the new regimen. The patient then received autologous hematopoietic stem cell transplantation after four courses of chemotherapy with the new regimen. MRI revealed stable CR. Here, we report a successful case of refractory PCNSL treated with zanubrutinib. Small molecules, such as zanubrutinib, may be selectively integrated into first-line regimens of PCNSL to enhance curative effect and reduce recurrence.
C1 [Cheng, Qiansong] Anhui Med Univ, Luan Peoples Hosp, Dept Hematol, Luan Hosp, Luan, Anhui, Peoples R China.
   [Cheng, Qiansong; Wang, Jing; Lv, Chenglan; Xu, Jingyan] Nanjing Univ, Affiliated Drum Tower Hosp, Dept Hematol, Med Sch, 321 Zhongshan Rd, Nanjing 210008, Peoples R China.
C3 Anhui Medical University; Nanjing University
RP Xu, JY (corresponding author), Nanjing Univ, Affiliated Drum Tower Hosp, Dept Hematol, Med Sch, 321 Zhongshan Rd, Nanjing 210008, Peoples R China.
EM xjy1967@sina.com
RI Li, Kexin/KAO-2519-2024
OI Wang, Jing/0000-0001-9981-5530
CR Alizadeh AA, 2000, NATURE, V403, P503, DOI 10.1038/35000501
   Batchelor TT, 2019, HEMATOL ONCOL, V37, P15, DOI 10.1002/hon.2598
   Grommes C, 2017, CANCER DISCOV, V7, P1018, DOI 10.1158/2159-8290.CD-17-0613
   Grommes C, 2017, J CLIN ONCOL, V35, P2410, DOI 10.1200/JCO.2017.72.7602
   Guo YH, 2019, J MED CHEM, V62, P7923, DOI 10.1021/acs.jmedchem.9b00687
   Langner-Lemercier S, 2016, NEURO-ONCOLOGY, V18, P1297, DOI 10.1093/neuonc/now033
   Lewis KL, 2021, BRIT J HAEMATOL, V192, P1049, DOI 10.1111/bjh.16946
   Lionakis MS, 2017, CANCER CELL, V31, P833, DOI 10.1016/j.ccell.2017.04.012
   Lu SX, 2016, P NATL ACAD SCI USA, V113, P11071, DOI 10.1073/pnas.1613836113
   Mendez Joe S, 2018, Am Soc Clin Oncol Educ Book, V38, P604, DOI 10.1200/EDBK_200829
   Reddy A, 2017, CELL, V171, P481, DOI 10.1016/j.cell.2017.09.027
   Royer-Perron L, 2018, PRESSE MED, V47, pE215, DOI 10.1016/j.lpm.2018.04.016
   Schmitz R, 2018, NEW ENGL J MED, V378, P1396, DOI 10.1056/NEJMoa1801445
   Soussain C, 2019, EUR J CANCER, V117, P121, DOI 10.1016/j.ejca.2019.05.024
   Traina F, 2014, LEUKEMIA, V28, P78, DOI 10.1038/leu.2013.269
   Villano JL, 2011, BRIT J CANCER, V105, P1414, DOI 10.1038/bjc.2011.357
   Wilson WH, 2015, NAT MED, V21, P922, DOI 10.1038/nm.3884
   Wong J, 2018, HEMASPHERE, V2, DOI 10.1097/HS9.0000000000000155
   Wright GW, 2020, CANCER CELL, V37, P551, DOI 10.1016/j.ccell.2020.03.015
   Younes A, 2017, NAT REV CLIN ONCOL, V14, P335, DOI 10.1038/nrclinonc.2016.205
NR 20
TC 7
Z9 7
U1 0
U2 6
PU DOVE MEDICAL PRESS LTD
PI ALBANY
PA PO BOX 300-008, ALBANY, AUCKLAND 0752, NEW ZEALAND
SN 1178-6930
J9 ONCOTARGETS THER
JI OncoTargets Ther.
PY 2021
VL 14
BP 3367
EP 3372
DI 10.2147/OTT.S309408
PG 6
WC Biotechnology & Applied Microbiology; Oncology
WE Science Citation Index Expanded (SCI-EXPANDED)
SC Biotechnology & Applied Microbiology; Oncology
GA SG1AW
UT WOS:000653178300001
PM 34079282
OA Green Published, gold
DA 2024-06-03
ER

PT J
AU Hernández-Verdin, I
   Labreche, K
   Benazra, M
   Mokhtari, K
   Hoang-Xuan, K
   Alentorn, A
AF Hernandez-Verdin, Isaias
   Labreche, Karim
   Benazra, Marion
   Mokhtari, Karima
   Hoang-Xuan, Khe
   Alentorn, Agusti
TI Tracking the Genetic Susceptibility Background of B-Cell Non-Hodgkin's
   Lymphomas from Genome-Wide Association Studies
SO INTERNATIONAL JOURNAL OF MOLECULAR SCIENCES
LA English
DT Review
DE B-cell non-Hodgkin's lymphoma; GWAS; cancer risk; HLA
ID OCCUPATIONAL RISK-FACTORS; CHRONIC LYMPHOCYTIC-LEUKEMIA; MARGINAL ZONE
   LYMPHOMA; MEDICAL HISTORY; FAMILY-HISTORY; LIFE-STYLE; FOLLICULAR
   LYMPHOMA; COMMON VARIANTS; CLASS-I; SUBTYPES
AB B-cell non-Hodgkin's lymphoma (NHL) risk associations had been mainly attributed to family history of the disease, inflammation, and immune components including human leukocyte antigen (HLA) genetic variations. Nevertheless, a broad range of genome-wide association studies (GWAS) have shed light into the identification of several genetic variants presumptively associated with B-cell NHL etiologies, survival or shared genetic risk with other diseases. The present review aims to overview HLA structure and diversity and summarize the evidence of genetic variations, by GWAS, on five NHL subtypes (diffuse large B-cell lymphoma DLBCL, follicular lymphoma FL, chronic lymphocytic leukemia CLL, marginal zone lymphoma MZL, and primary central nervous system lymphoma PCNSL). Evidence indicates that the HLA zygosity status in B-cell NHL might promote immune escape and that genome-wide significance variants can give biological insight but also potential therapeutic markers such as WEE1 in DLBCL. However, additional studies are needed, especially for non-DLBCL, to replicate the associations found to date.
C1 [Hernandez-Verdin, Isaias; Labreche, Karim; Benazra, Marion; Hoang-Xuan, Khe; Alentorn, Agusti] Sorbonne Univ, Fac Med, F-75013 Paris, France.
   [Hernandez-Verdin, Isaias; Labreche, Karim; Benazra, Marion; Hoang-Xuan, Khe; Alentorn, Agusti] Brain & Spine Inst ICM, F-75013 Paris, France.
   [Benazra, Marion; Hoang-Xuan, Khe; Alentorn, Agusti] INSERM, Natl Inst Hlth & Med Res, U 1127, F-75013 Paris, France.
   [Benazra, Marion; Hoang-Xuan, Khe; Alentorn, Agusti] Natl Ctr Sci Res, Joint Res Unit 7225, F-75013 Paris, France.
   [Benazra, Marion] iGenSeq Platform, Brain & Spine Inst ICM, F-75013 Paris, France.
   [Mokhtari, Karima] Hosp Grp Pitie Salpetriere, AP HP, Raymond Escourolle Dept Neuropathol, F-75013 Paris, France.
   [Mokhtari, Karima; Hoang-Xuan, Khe; Alentorn, Agusti] Grp Hosp Pitie Salpetriere, AP HP, Dept Neurol 2, F-75013 Paris, France.
   [Hoang-Xuan, Khe] Grp Hosp Pitie Salpetriere, Reseau Expert Natl LOC Lymphomes Oculocerebraux, F-75013 Paris, France.
C3 Sorbonne Universite; Sorbonne Universite; Institut National de la Sante
   et de la Recherche Medicale (Inserm); Sorbonne Universite; Assistance
   Publique Hopitaux Paris (APHP); Hopital Universitaire Pitie-Salpetriere
   - APHP; Sorbonne Universite; Assistance Publique Hopitaux Paris (APHP);
   Hopital Universitaire Pitie-Salpetriere - APHP; Sorbonne Universite;
   Sorbonne Universite; Assistance Publique Hopitaux Paris (APHP); Hopital
   Universitaire Pitie-Salpetriere - APHP
RP Alentorn, A (corresponding author), Sorbonne Univ, Fac Med, F-75013 Paris, France.; Alentorn, A (corresponding author), Brain & Spine Inst ICM, F-75013 Paris, France.; Alentorn, A (corresponding author), INSERM, Natl Inst Hlth & Med Res, U 1127, F-75013 Paris, France.; Alentorn, A (corresponding author), Natl Ctr Sci Res, Joint Res Unit 7225, F-75013 Paris, France.; Alentorn, A (corresponding author), Grp Hosp Pitie Salpetriere, AP HP, Dept Neurol 2, F-75013 Paris, France.
EM isaias.hernandez@icm-institute.org; karim.labreche@icm-institute.org;
   marion.benazra@icm-institute.org; karima.mokhtari@aphp.fr;
   khe.hoang-xuan@aphp.fr; agusti.alentorn@aphp.fr
RI Hoang-Xuan, Khe/O-7527-2017
OI Hoang Xuan, Khe/0000-0003-4072-1999; MOKHTARI,
   Karima/0000-0002-4777-7584; Hernandez, Isaias/0000-0001-6295-2507
FU P DGOS/INCa PRT-K grant [2017-1-RT-04]; French Agence Nationale de la
   Recherche, as part of the second Investissements d'Avenir program
   [ANR-18-RHUS-0012]; RAM Active Investments; l'Association pour la
   Recherche sur les Tumeurs Cerebrales (ARTC)
FX This work was partially funded by the P DGOS/INCa PRT-K grant
   2017-1-RT-04. A.A has also been supported by French Agence Nationale de
   la Recherche, as part of the second Investissements d'Avenir program
   (ANR-18-RHUS-0012) and by RAM Active Investments. I.H.-V. is supported
   by l'Association pour la Recherche sur les Tumeurs Cerebrales (ARTC).
CR Al-Naeeb AB, 2018, BMJ-BRIT MED J, V362, DOI 10.1136/bmj.k3204
   Alicia SM, 2020, SWISS MED WKLY, V150, DOI 10.4414/smw.2020.20214
   [Anonymous], 1967, Histocompatibility Testing 1967: Report of a Conference and Workshop E. Curtoni
   Arthur SE, 2018, NAT COMMUN, V9, DOI 10.1038/s41467-018-06354-3
   Aslan K, 2020, NAT COMMUN, V11, DOI 10.1038/s41467-020-14642-0
   Baecklund F, 2014, BMC MED GENET, V15, DOI 10.1186/s12881-014-0113-6
   Bassig BA, 2015, EUR J HAEMATOL, V95, P442, DOI 10.1111/ejh.12513
   Basso K, 2010, ADV IMMUNOL, V105, P193, DOI 10.1016/S0065-2776(10)05007-8
   Bernatsky S, 2017, LUPUS SCI MED, V4, DOI 10.1136/lupus-2016-000187
   Berndt SI, 2016, NAT COMMUN, V7, DOI 10.1038/ncomms10933
   Berndt SI, 2013, NAT GENET, V45, P868, DOI 10.1038/ng.2652
   Bracci Paige M., 2014, Journal of the National Cancer Institute Monographs, P52, DOI 10.1093/jncimonographs/lgu011
   Braggio E, 2015, CLIN CANCER RES, V21, P3986, DOI 10.1158/1078-0432.CCR-14-2116
   Casellas R, 2016, NAT REV IMMUNOL, V16, P164, DOI 10.1038/nri.2016.2
   Cerhan JR, 2014, NAT GENET, V46, P1233, DOI 10.1038/ng.3105
   Cerhan James R., 2014, Journal of the National Cancer Institute Monographs, P15, DOI 10.1093/jncimonographs/lgu010
   Cerhan JR, 2012, CANCER EPIDEM BIOMAR, V21, P1799, DOI 10.1158/1055-9965.EPI-12-0696
   Conde L, 2010, NAT GENET, V42, P661, DOI 10.1038/ng.626
   Crowther-Swanepoel D, 2010, BRIT J HAEMATOL, V150, P473, DOI 10.1111/j.1365-2141.2010.08270.x
   Crowther-Swanepoel D, 2010, NAT GENET, V42, P132, DOI 10.1038/ng.510
   de Jong MRW, 2018, PLOS ONE, V13, DOI 10.1371/journal.pone.0193098
   de Jong MRW, 2019, CANCERS, V11, DOI 10.3390/cancers11111743
   Deakin JE, 2006, BMC GENOMICS, V7, DOI 10.1186/1471-2164-7-281
   Dendrou CA, 2018, NAT REV IMMUNOL, V18, P325, DOI 10.1038/nri.2017.143
   Di Bernardo MC, 2008, NAT GENET, V40, P1204, DOI 10.1038/ng.219
   Di Paolo A, 2019, FRONT ONCOL, V9, DOI 10.3389/fonc.2019.01417
   Din L, 2019, GENET EPIDEMIOL, V43, P844, DOI 10.1002/gepi.22242
   Duclos CM, 2017, CELL DEATH DISCOV, V3, DOI 10.1038/cddiscovery.2016.100
   Ekström-Smedby K, 2006, ACTA ONCOL, V45, P258, DOI 10.1080/02841860500531682
   Fong LWR, 2017, CANCER METAST REV, V36, P737, DOI 10.1007/s10555-017-9709-6
   Garcilazo-Reyes Y, 2020, EXPERT REV PRECIS ME, V5, P275, DOI 10.1080/23808993.2020.1777853
   Georgiou K, 2016, BLOOD, V127, P3026, DOI 10.1182/blood-2015-12-686550
   Ghesquieres H, 2015, J CLIN ONCOL, V33, P3930, DOI 10.1200/JCO.2014.60.2573
   Gragert L, 2014, BLOOD, V124, P2657, DOI 10.1182/blood-2014-02-558767
   Hjalgrim H, 2010, P NATL ACAD SCI USA, V107, P6400, DOI 10.1073/pnas.0915054107
   Hoang-Xuan K, 2015, LANCET ONCOL, V16, pE322, DOI 10.1016/S1470-2045(15)00076-5
   Holmes AB, 2020, J EXP MED, V217, DOI 10.1084/jem.20200483
   Kasar S, 2015, NAT COMMUN, V6, DOI 10.1038/ncomms9866
   Kleinstern G, 2020, CANCER EPIDEM BIOMAR, V29, P1074, DOI 10.1158/1055-9965.EPI-19-0803
   Kleinstern G, 2020, HUM MOL GENET, V29, P70, DOI 10.1093/hmg/ddz228
   Kohli RM, 2010, J BIOL CHEM, V285, P40956, DOI 10.1074/jbc.M110.177402
   Kumar V, 2011, J HUM GENET, V56, P436, DOI 10.1038/jhg.2011.35
   Labreche K, 2019, NEURO-ONCOLOGY, V21, P1039, DOI 10.1093/neuonc/noz088
   Law PJ, 2017, SCI REP-UK, V7, DOI 10.1038/srep41071
   Law PJ, 2017, NAT COMMUN, V8, DOI 10.1038/ncomms14175
   Li YX, 2018, CANCER SCI, V109, P1263, DOI 10.1111/cas.13515
   Linet Martha S., 2014, Journal of the National Cancer Institute Monographs, P26, DOI 10.1093/jncimonographs/lgu006
   Machulla HKG, 2001, INT J CANCER, V92, P203, DOI 10.1002/1097-0215(200102)9999:9999<::AID-IJC1167>3.0.CO;2-A
   Mills MC, 2019, COMMUN BIOL, V2, DOI 10.1038/s42003-018-0261-x
   Moore A, 2020, FRONT ONCOL, V9, DOI 10.3389/fonc.2019.01539
   Morton Lindsay M., 2014, Journal of the National Cancer Institute Monographs, P130, DOI 10.1093/jncimonographs/lgu013
   Mueller LP, 2002, LEUKEMIA LYMPHOMA, V43, P1013, DOI 10.1080/10428190290021588
   Muramatsu M, 2000, CELL, V102, P553, DOI 10.1016/S0092-8674(00)00078-7
   Olszewski AJ, 2013, CANCER-AM CANCER SOC, V119, P629, DOI 10.1002/cncr.27773
   Park HY, 2019, PLOS ONE, V14, DOI 10.1371/journal.pone.0216284
   Qiao Y, 2013, CARCINOGENESIS, V34, P1516, DOI 10.1093/carcin/bgt082
   Robinson J, 2016, HUM IMMUNOL, V77, P233, DOI 10.1016/j.humimm.2016.01.020
   Sampson JN, 2015, JNCI-J NATL CANCER I, V107, DOI 10.1093/jnci/djv279
   Saunders PM, 2015, IMMUNOL REV, V267, P148, DOI 10.1111/imr.12319
   Sava GP, 2015, LEUKEMIA, V29, P748, DOI 10.1038/leu.2014.311
   Sewell AK, 2012, NAT REV IMMUNOL, V12, P668, DOI 10.1038/nri3279
   Singh R, 2020, J FAM MED PRIM CARE, V9, P1834, DOI 10.4103/jfmpc.jfmpc_1037_19
   Skibola CF, 2012, TISSUE ANTIGENS, V79, P279, DOI 10.1111/j.1399-0039.2012.01845.x
   Skibola CF, 2014, AM J HUM GENET, V95, P462, DOI 10.1016/j.ajhg.2014.09.004
   Skibola CF, 2012, BMC GENOMICS, V13, DOI 10.1186/1471-2164-13-516
   Skibola CF, 2009, NAT GENET, V41, P873, DOI 10.1038/ng.419
   Slager Susan L., 2014, Journal of the National Cancer Institute Monographs, P41, DOI 10.1093/jncimonographs/lgu001
   Slager SL, 2012, BRIT J HAEMATOL, V159, P572, DOI 10.1111/bjh.12070
   Slager SL, 2012, BLOOD, V120, P843, DOI 10.1182/blood-2012-03-413591
   Slager SL, 2011, BLOOD, V117, P1911, DOI 10.1182/blood-2010-09-308205
   Smedby KE, 2017, J INTERN MED, V282, P360, DOI 10.1111/joim.12684
   Smedby KE, 2011, PLOS GENET, V7, DOI 10.1371/journal.pgen.1001378
   Speedy HE, 2014, NAT GENET, V46, P56, DOI 10.1038/ng.2843
   Swerdlow SH, 2016, BLOOD, V127, P2375, DOI 10.1182/blood-2016-01-643569
   Tan DEK, 2013, NAT GENET, V45, P804, DOI 10.1038/ng.2666
   Trowsdale J, 2013, ANNU REV GENOM HUM G, V14, P301, DOI 10.1146/annurev-genom-091212-153455
   Vijai J, 2014, CANCER RES, V74, DOI 10.1158/1538-7445.AM2014-5071
   Vijai J, 2015, NAT COMMUN, V6, DOI 10.1038/ncomms6751
   Wang MY, 2019, HEREDITY, V123, P287, DOI 10.1038/s41437-019-0205-3
   Wang SS, 2018, CANCER RES, V78, P4086, DOI 10.1158/0008-5472.CAN-17-2900
   Wright G, 2003, P NATL ACAD SCI USA, V100, P9991, DOI 10.1073/pnas.1732008100
   Yu CC, 2020, CANCER MED-US, V9, P2372, DOI 10.1002/cam4.2909
   Zhong C, 2019, J INTERN MED, V286, P154, DOI 10.1111/joim.12911
NR 83
TC 7
Z9 7
U1 1
U2 8
PU MDPI
PI BASEL
PA ST ALBAN-ANLAGE 66, CH-4052 BASEL, SWITZERLAND
EI 1422-0067
J9 INT J MOL SCI
JI Int. J. Mol. Sci.
PD JAN
PY 2021
VL 22
IS 1
AR 122
DI 10.3390/ijms22010122
PG 21
WC Biochemistry & Molecular Biology; Chemistry, Multidisciplinary
WE Science Citation Index Expanded (SCI-EXPANDED)
SC Biochemistry & Molecular Biology; Chemistry
GA PP7KJ
UT WOS:000606036800001
PM 33374413
OA Green Published, gold
DA 2024-06-03
ER

PT J
AU Takhar, J
   Doan, T
   Gonzales, JA
AF Takhar, Jaskirat
   Doan, Thuy
   Gonzales, John A.
TI Vitreoretinal Lymphoma: A Literature Review and Introduction of a New
   Diagnostic Method
SO ASIA-PACIFIC JOURNAL OF OPHTHALMOLOGY
LA English
DT Review
DE metagenomic deep sequencing; MYD88; subretinal; vitreoretinal lymphoma
ID B-CELL LYMPHOMA; COHERENCE TOMOGRAPHY MANIFESTATIONS; PRIMARY
   INTRAOCULAR LYMPHOMA; CLINICAL-FEATURES; FLUID; INVOLVEMENT; EXPRESSION;
   MUTATIONS; RECEPTORS; PCNSL
AB Purpose: The aim of this study was to briefly review the clinical and diagnostic features of vitreoretinal lymphoma (VRL) and to introduce the recent introduction of metagenomic deep sequencing in this ocular lymphomatous disease.
   Design and Methods: Review and description of the process of using metagenomic deep sequencing for ocular specimens at the Proctor Foundation, University of California, San Francisco, CA.
   Results: VRL masquerades as a uveitis, but clinical signs of subretinal lesions, and vitritis should prompt the inclusion of VRL in a differential diagnosis. Imaging features such as hyporeflective infiltrative lesions between the retinal pigment epithelium and Bruch's membrane are compatible with VRL, but diagnosis requires satisfying specific cytopathological and immunohistochemical or molecular features. Diagnosis, then, is subject to the cellularity, viability, and volume of the specimen submitted for these tests. Metagenomic deep sequencing has the ability to detect numerous lymphoma-associated mutations and is able to utilize minute volume samples and cell-free nucleic acid, so is well-suited for ocular tissues.
   Conclusions: Metagenomic deep sequencing may offer an additional tool in the future with which to diagnose VRL.
C1 [Takhar, Jaskirat; Doan, Thuy; Gonzales, John A.] Univ Calif San Francisco, Francis I Proctor Fdn, San Francisco, CA 94158 USA.
   [Takhar, Jaskirat] Case Western Reserve Univ, Dept Ophthalmol & Visual Sci, Cleveland, OH 44106 USA.
   [Doan, Thuy; Gonzales, John A.] Univ Calif San Francisco, Dept Ophthalmol, San Francisco, CA USA.
C3 University of California System; University of California San Francisco;
   University System of Ohio; Case Western Reserve University; University
   of California System; University of California San Francisco
RP Gonzales, JA (corresponding author), Univ Calif San Francisco, Dept Ophthalmol, Francis I Proctor Fdn, 490 Illinois St,Second Floor, San Francisco, CA 94158 USA.
EM john.gonzales@ucsf.edu
CR Alizadeh AA, 2000, NATURE, V403, P503, DOI 10.1038/35000501
   AlQahtani A, 2014, OCUL IMMUNOL INFLAMM, V22, P189, DOI 10.3109/09273948.2013.835427
   Angioi K, 2011, OCUL IMMUNOL INFLAMM, V19, P132, DOI 10.3109/09273948.2010.531896
   Araujo I, 2017, ASIA-PAC J OPHTHALMO, V6, P283, DOI 10.22608/APO.2017150
   Baer C, 2017, LEUKEMIA, V31, P1355, DOI 10.1038/leu.2016.330
   Bamford S, 2004, BRIT J CANCER, V91, P355, DOI 10.1038/sj.bjc.6601894
   Behbehani RS, 2005, AM J OPHTHALMOL, V139, P1128, DOI 10.1016/j.ajo.2004.12.006
   Bonzheim I, 2015, BLOOD, V126, P76, DOI 10.1182/blood-2015-01-620518
   BROWN SM, 1994, SURV OPHTHALMOL, V39, P133, DOI 10.1016/0039-6257(94)90158-9
   Cao XG, 2011, ACTA OPHTHALMOL, V89, pE149, DOI 10.1111/j.1755-3768.2009.01797.x
   Chan CC, 2005, INVEST OPHTH VIS SCI, V46, P415, DOI 10.1167/iovs.04-0869
   Chan CC, 2003, OPHTHALMOLOGY, V110, P421, DOI 10.1016/S0161-6420(02)01737-2
   Chan Chi-Chao, 2004, Cancer Control, V11, P285
   Chan Chi-Chao, 2003, Trans Am Ophthalmol Soc, V101, P275
   Chan CC, 2013, DISCOV MED, V15, P93
   Chan CC, 2011, ONCOLOGIST, V16, P1589, DOI 10.1634/theoncologist.2011-0210
   CHAR DH, 1981, AM J OPHTHALMOL, V91, P480, DOI 10.1016/0002-9394(81)90236-1
   Coupland SE, 2008, CLIN EXP OPHTHALMOL, V36, P564, DOI 10.1111/j.1442-9071.2008.01843.x
   Coupland SE, 2005, GRAEF ARCH CLIN EXP, V243, P482, DOI 10.1007/s00417-004-1050-4
   Coupland SE, 2002, J PATHOL, V197, P333, DOI 10.1002/path.1130
   Dalvin LA, 2020, ASIA-PAC J OPHTHALMO, V9, P110, DOI 10.1097/APO.0000000000000274
   Dalvin LA, 2019, OPHTHALMOL RETINA, V3, P998, DOI 10.1016/j.oret.2019.05.021
   Damato B, 2020, EYE, V34, P515, DOI 10.1038/s41433-019-0539-3
   Damato BE, 2019, OCUL ONCOL PATHOL, V5, P13, DOI 10.1159/000487949
   Deák GG, 2019, JAMA OPHTHALMOL, V137, P194, DOI 10.1001/jamaophthalmol.2018.5835
   Dobin A, 2013, BIOINFORMATICS, V29, P15, DOI 10.1093/bioinformatics/bts635
   Forbes S A, 2008, Curr Protoc Hum Genet, VChapter 10, DOI 10.1002/0471142905.hg1011s57
   Forbes SA, 2015, NUCLEIC ACIDS RES, V43, pD805, DOI 10.1093/nar/gku1075
   Gonzales J, 2018, BRIT J OPHTHALMOL, V102, P6, DOI 10.1136/bjophthalmol-2017-311151
   Grimm SA, 2008, NEUROLOGY, V71, P1355, DOI 10.1212/01.wnl.0000327672.04729.8c
   Grimm SA, 2007, ANN ONCOL, V18, P1851, DOI 10.1093/annonc/mdm340
   Karma A, 2007, OPHTHALMOLOGY, V114, P1372, DOI 10.1016/j.ophtha.2006.11.009
   Kim JL, 2015, SURV OPHTHALMOL, V60, P153, DOI 10.1016/j.survophthal.2014.11.004
   Kimura K, 2012, JPN J OPHTHALMOL, V56, P383, DOI 10.1007/s10384-012-0150-7
   Lee WJ, 2014, SAUDI J OPHTHALMOL, V28, P88, DOI 10.1016/j.sjopt.2014.02.003
   Levasseur SD, 2013, JAMA OPHTHALMOL, V131, P50, DOI 10.1001/jamaophthalmol.2013.569
   Levy-Clarke GA, 2005, HEMATOL ONCOL CLIN N, V19, P739, DOI 10.1016/j.hoc.2005.05.011
   Liu TYA, 2012, J OPHTHALMIC INFLAMM, V2, P215, DOI 10.1007/s12348-012-0072-z
   Mashayekhi A., 2020, RETINA PHILADELPHIA
   Mashayekhi A, 2013, CLIN EXP OPHTHALMOL, V41, P19, DOI 10.1111/j.1442-9071.2012.02811.x
   Mazloumi M, 2020, RETINA PHILADELPHIA
   Mehta M, 2015, OPHTHALMOLOGY, V122, P531, DOI 10.1016/j.ophtha.2014.09.016
   Mohile NA, 2008, NEURO-ONCOLOGY, V10, P223, DOI 10.1215/15228517-2007-061
   Mudhar HS, 2007, HISTOPATHOLOGY, V51, P275, DOI 10.1111/j.1365-2559.2007.02750.x
   Ngo VN, 2011, NATURE, V470, P115, DOI 10.1038/nature09671
   Nijhawan R, 2013, BMJ CASE REP, V2013
   Nikiforova MN, 2007, ARCH PATHOL LAB MED, V131, P185
   ONEILL BP, 1995, J NEURO-ONCOL, V25, P67, DOI 10.1007/BF01054724
   Riemens A, 2015, JAMA OPHTHALMOL, V133, P191, DOI 10.1001/jamaophthalmol.2014.4755
   Saito T, 2016, GRAEF ARCH CLIN EXP, V254, P2319, DOI 10.1007/s00417-016-3395-x
   Schmitz R, 2018, NEW ENGL J MED, V378, P1396, DOI 10.1056/NEJMoa1801445
   Sen HN, 2008, OCUL IMMUNOL INFLAMM, V16, P29, DOI 10.1080/09273940801899764
   Stratton MR, 2009, NATURE, V458, P719, DOI 10.1038/nature07943
   Surawicz T S, 1999, Neuro Oncol, V1, P14, DOI 10.1093/neuonc/1.1.14
   Takeuchi O, 2010, CELL, V140, P805, DOI 10.1016/j.cell.2010.01.022
   Takhar JS, 2019, CURR OPIN OPHTHALMOL, V30, P491, DOI 10.1097/ICU.0000000000000620
   Doan T, 2016, GENOME MED, V8, DOI 10.1186/s13073-016-0344-6
   Venkatesh P, 2015, J CANCER RES THER, V11, DOI 10.4103/0973-1482.140824
   Wang YJ, 2011, INT J MOL SCI, V12, P5684, DOI 10.3390/ijms12095684
   Whitcup SM, 1997, ARCH OPHTHALMOL-CHIC, V115, P1157, DOI 10.1001/archopht.1997.01100160327010
NR 60
TC 7
Z9 8
U1 1
U2 5
PU ASIA-PACIFIC ACAD OPHTHALMOLOGY-APAO
PI KOWLOON
PA 4-F, HONG KONG EYE HOSP, 147K ARGYLE ST, KOWLOON, KOWLOON, HONG KONG
   00000, PEOPLES R CHINA
EI 2162-0989
J9 ASIA-PAC J OPHTHALMO
JI Asia-Pac. J. Ophthalmol.
PD JAN-FEB
PY 2021
VL 10
IS 1
BP 93
EP 98
DI 10.1097/APO.0000000000000365
PG 6
WC Ophthalmology
WE Science Citation Index Expanded (SCI-EXPANDED)
SC Ophthalmology
GA RI6UD
UT WOS:000637043300013
PM 33481398
OA gold
DA 2024-06-03
ER

PT J
AU Yuen, HLA
   Slocombe, A
   Heron, V
   Chunilal, S
   Shortt, J
   Tatarczuch, M
   Grigoriadis, G
   Patil, S
   Gregory, GP
   Opat, S
   Gilbertson, M
AF Yuen, Hiu Lam Agnes
   Slocombe, Alison
   Heron, Vanessa
   Chunilal, Sanjeev
   Shortt, Jake
   Tatarczuch, Maciej
   Grigoriadis, George
   Patil, Sushrut
   Gregory, Gareth P.
   Opat, Stephen
   Gilbertson, Michael
TI Venous thromboembolism in primary central nervous system lymphoma during
   frontline chemoimmunotherapy
SO RESEARCH AND PRACTICE IN THROMBOSIS AND HAEMOSTASIS
LA English
DT Article
DE chemotherapy; deep vein thrombosis (DVT); Khorana Risk Score (KRS);
   primary central nervous system lymphoma (PCNSL); pulmonary embolism;
   venous thromboembolism (VTE)
ID PRIMARY CNS LYMPHOMA; INTERNATIONAL EXTRANODAL LYMPHOMA;
   CLINICAL-PRACTICE GUIDELINES; WHOLE-BRAIN RADIOTHERAPY; DISEASE;
   METHOTREXATE; RITUXIMAB; THERAPY; PROPHYLAXIS; DEFINITION
AB Background: In primary central nervous system lymphoma (PCNSL), venous thromboembolism (VTE) can cause significant morbidity and hinder chemotherapy delivery.
   Objectives: To assess VTE incidence, timing and adequacy of inpatient and outpatient VTE prophylaxis in patients with PCNSL receiving chemoimmunotherapy with curative intent.
   Patients/Methods: We reviewed patients diagnosed with PCNSL between 1997 and 2018 who received methotrexate, procarbazine, and vincristine +/- Rituximab. Patient demographics, VTE prophylaxis and incidence, adverse events of anticoagulation, and survival outcomes were collected.
   Results: Fifty-one PCNSL patients were included (median 67 years [range, 32-87], 30 males [59%]). Thirteen patients (25%, 95% confidence interval [CI], 14-40) developed VTE at a median of 1.6 months from diagnosis (range, 0-4). Patients with Khorana Risk Score >= 2 were more likely to have VTE than those with a KRS < 2 (60% vs 15%; P = .01). Eighty-five percent had deviations from inpatient VTE prophylaxis guidelines, and outpatient prophylaxis was not routinely administered. Three patients required inferior vena cava filters. Hemorrhagic complications of anticoagulation included an intracranial hemorrhage from therapeutic anticoagulation and three cases of major bleeding from prophylactic anticoagulation. No patients died from VTE or its treatment.
   Conclusions: Patients with newly diagnosed PCNSL are at high risk of VTE. Further research is required into optimal VTE prophylaxis in PCNSL.
C1 [Yuen, Hiu Lam Agnes; Slocombe, Alison; Heron, Vanessa; Chunilal, Sanjeev; Shortt, Jake; Tatarczuch, Maciej; Grigoriadis, George; Patil, Sushrut; Gregory, Gareth P.; Opat, Stephen; Gilbertson, Michael] Monash Hlth, Monash Haematol, Melbourne, Vic, Australia.
   [Yuen, Hiu Lam Agnes; Chunilal, Sanjeev; Shortt, Jake; Tatarczuch, Maciej; Grigoriadis, George; Gregory, Gareth P.; Opat, Stephen; Gilbertson, Michael] Monash Univ, Sch Clin Sci, Melbourne, Vic, Australia.
C3 Monash Health; Monash University
RP Yuen, HLA (corresponding author), Monash Haematol, 246 Clayton Rd, Clayton, Vic 3168, Australia.
EM Hiulamagnes.yuen@monashhealth.org
RI Opat, Stephen/AFR-0783-2022
OI Opat, Stephen/0000-0002-0308-6458; Yuen, Hiu Lam
   Agnes/0000-0001-8349-6782; Gregory, Gareth/0000-0002-4170-0682
CR Carrier M, 2019, NEW ENGL J MED, V380, P711, DOI 10.1056/NEJMoa1814468
   Chew HK, 2006, ARCH INTERN MED, V166, P458
   Chopra V, 2013, LANCET, V382, P311, DOI 10.1016/S0140-6736(13)60592-9
   Debourdeau P, 2013, J THROMB HAEMOST, V11, P71, DOI 10.1111/jth.12071
   Ferreri AJM, 2003, J CLIN ONCOL, V21, P266, DOI 10.1200/JCO.2003.09.139
   Ferreri AJM, 2002, NEUROLOGY, V58, P1513, DOI 10.1212/WNL.58.10.1513
   Ferreri AJM, 2016, LANCET HAEMATOL, V3, pE217, DOI 10.1016/S2352-3026(16)00036-3
   Goldschmidt N, 2003, CANCER, V98, P1239, DOI 10.1002/cncr.11623
   Heit JA, 2005, J THROMB HAEMOST, V3, P1611, DOI 10.1111/j.1538-7836.2005.01415.x
   Kaatz S, 2015, J THROMB HAEMOST, V13, P2119, DOI 10.1111/jth.13140
   Kahale L A, 2018, COCHRANE DB SYST REV, V6
   Kearon C, 2016, CHEST, V149, P315, DOI 10.1016/j.chest.2015.11.026
   Khorana AA, 2018, RIVAROXABAN THROMBOP
   Khorana AA, 2008, BLOOD, V111, P4902, DOI 10.1182/blood-2007-10-116327
   Lv ST, 2019, MEDICINE, V98, DOI 10.1097/MD.0000000000017894
   Mahajan A, 2015, BLOOD, V126, P4458
   Mahajan A, 2017, BLOOD, V130
   Mahajan A, 2014, THROMB RES, V133, pS23, DOI 10.1016/S0049-3848(14)50004-7
   Mones JV, 2019, RES PRACT THROMB HAE, V3, P1, DOI [10.1002/rth2.12229, DOI 10.1002/RTH2.12229]
   Morris PG, 2013, J CLIN ONCOL, V31, P3971, DOI 10.1200/JCO.2013.50.4910
   Omuro AMP, 2005, NEUROLOGY, V64, P69, DOI 10.1212/01.WNL.0000148641.98241.5E
   Ramanathan R, 2015, AM SURGEON, V81, P732
   Ravi G, 2014, BLOOD, V124, DOI 10.1182/blood.V124.21.34.34
   Rubenstein JL, 2003, BLOOD, V101, P466, DOI 10.1182/blood-2002-06-1636
   Sanfilippo KM, 2016, THROMB RES, V143, P86, DOI 10.1016/j.thromres.2016.05.008
   Santi RM, 2017, THROMB HAEMOSTASIS, V117, P1615, DOI 10.1160/TH16-11-0895
   Schulman S, 2005, J THROMB HAEMOST, V3, P692, DOI 10.1111/j.1538-7836.2005.01204.x
   Shah GD, 2007, J CLIN ONCOL, V25, P4730, DOI 10.1200/JCO.2007.12.5062
   Shibamoto Y, 2008, NEURO-ONCOLOGY, V10, P560, DOI 10.1215/15228517-2008-028
   Sorensen HT, 2000, NEW ENGL J MED, V343, P1846, DOI 10.1056/NEJM200012213432504
   Sousa B, 2015, ANN ONCOL, V26, pV152, DOI 10.1093/annonc/mdv296
   Streiff MB, 2013, J NATL COMPR CANC NE, V11, P1402, DOI 10.6004/jnccn.2013.0163
   Trujillo-Santos J, 2010, THROMB RES, V125, pS58, DOI 10.1016/S0049-3848(10)70015-3
   van Ede AE, 2002, RHEUMATOLOGY, V41, P658, DOI 10.1093/rheumatology/41.6.658
   van Zaane B, 2010, J THROMB HAEMOST, V8, P2483, DOI 10.1111/j.1538-7836.2010.04034.x
   Villano JL, 2011, BRIT J CANCER, V105, P1414, DOI 10.1038/bjc.2011.357
   Walsh D C, 2001, Curr Opin Pulm Med, V7, P326, DOI 10.1097/00063198-200109000-00013
NR 37
TC 7
Z9 7
U1 0
U2 1
PU WILEY
PI HOBOKEN
PA 111 RIVER ST, HOBOKEN 07030-5774, NJ USA
EI 2475-0379
J9 RES PRACT THROMB HAE
JI Res. Pract. Thromb. Haemost.
PD AUG
PY 2020
VL 4
IS 6
BP 997
EP 1003
DI 10.1002/rth2.12415
EA JUL 2020
PG 7
WC Hematology; Peripheral Vascular Disease
WE Science Citation Index Expanded (SCI-EXPANDED)
SC Hematology; Cardiovascular System & Cardiology
GA NH0OA
UT WOS:000555041400001
PM 32864550
OA Green Published, gold
DA 2024-06-03
ER

PT J
AU Chen, K
   Ma, YC
   Ding, TL
   Zhang, XJ
   Chen, BB
   Guan, M
AF Chen, Kun
   Ma, Yanchun
   Ding, Tianling
   Zhang, Xinju
   Chen, Bobin
   Guan, Ming
TI Effectiveness of digital PCR for MYD88<SUP>L265P</SUP>detection in
   vitreous fluid for primary central nervous system lymphoma diagnosis
SO EXPERIMENTAL AND THERAPEUTIC MEDICINE
LA English
DT Article
DE ddPCR; MYD88(L265P)mutation; central nervous system lymphoma;
   cerebrospinal fluid; vitreous aspirates
ID PRIMARY VITREORETINAL LYMPHOMA; NON-HODGKIN-LYMPHOMA; MYD88 L265P; CD79B
   MUTATIONS; LIQUID BIOPSIES; ONCOGENIC MYD88; HIGH PREVALENCE; LATE
   RELAPSE; EPIDEMIOLOGY; EXPRESSION
AB Primary central nervous system lymphoma (PCNSL) is a rare type of primary extranodal lymphoma (PEL). MYD88(L265P)mutation has been observed in up to 75% of PCNSL cases, however, the validity and sensitivity of digital PCR in detecting this mutation remains to be elucidated. A total of 44 PCNSL patients, 15 diffuse large B-cell lymphoma not otherwise specified (DLBCL-NOS) patients and 13 other PEL patients were enrolled in the present study. The abilities of reverse transcription quantitative PCR (RT-qPCR) and droplet digital PCR (ddPCR) to detect the MYD88(L265P)mutation in cerebral spinal fluid (CSF) samples were compared. The results suggested that ddPCR showed superior mutation detection sensitivity when compared with RT-qPCR (58 vs. 15%; P<0.05). The MYD88(L265P)mutation was significantly associated with increased MYD88 protein overexpression in PCNSL brain tissue samples (P<0.05). Analysis of MYD88(L265P)mutation status in CSF and vitreous fluid samples using ddPCR may be a promising technique for minimally invasive confirmation of PCNSL diagnosis.
C1 [Chen, Kun; Ma, Yanchun; Guan, Ming] Fudan Univ, Huashan Hosp North, Dept Lab Med, Shanghai 201907, Peoples R China.
   [Ding, Tianling; Chen, Bobin] Fudan Univ, Huashan Hosp North, Dept Hematol, Shanghai 201907, Peoples R China.
   [Zhang, Xinju; Guan, Ming] Fudan Univ, Shanghai Med Sch, Huashan Hosp, Cent Lab, 12 Wulumuqi Rd, Shanghai 200040, Peoples R China.
C3 Fudan University; Fudan University; Fudan University
RP Guan, M (corresponding author), Fudan Univ, Shanghai Med Sch, Huashan Hosp, Cent Lab, 12 Wulumuqi Rd, Shanghai 200040, Peoples R China.
EM guanming88@yeah.net
OI Chen, Kun/0000-0001-8232-1569
FU Special Foundation for Science and Technology of Baoshan District
   Shanghai [17-E-29]; Special Foundation of Fudan University Hua Shan
   Hospital North [2015106]; Special clinical program of Shanghai Health
   Committee [201940004]
FX This project was supported by the Special Foundation for Science and
   Technology of Baoshan District Shanghai (grant no. 17-E-29), the Special
   Foundation of Fudan University Hua Shan Hospital North (grant no.
   2015106), and the Special clinical program of Shanghai Health Committee
   (grant no. 201940004).
CR Ansell SM, 2014, BLOOD CANCER J, V4, DOI 10.1038/bcj.2014.4
   Araujo I, 2017, ASIA-PAC J OPHTHALMO, V6, P283, DOI 10.22608/APO.2017150
   Besson C, 2001, BLOOD, V98, P2339, DOI 10.1182/blood.V98.8.2339
   Cesana C, 2011, ANN HEMATOL, V90, P827, DOI 10.1007/s00277-010-1145-4
   Chan CC, 2011, ONCOLOGIST, V16, P1589, DOI 10.1634/theoncologist.2011-0210
   Ding PN, 2019, THORAC CANCER, V10, P1879, DOI 10.1111/1759-7714.13154
   Drandi D, 2018, HAEMATOLOGICA, V103, P1029, DOI 10.3324/haematol.2017.186528
   Dubois S, 2017, CLIN CANCER RES, V23, P2232, DOI 10.1158/1078-0432.CCR-16-1922
   Ferreri AJM, 2014, LANCET ONCOL, V15, pE159, DOI 10.1016/S1470-2045(13)70568-0
   Ferreri AJM, 2011, BLOOD, V118, P510, DOI 10.1182/blood-2011-03-321349
   Fontanilles M, 2017, ONCOTARGET, V8, P48157, DOI 10.18632/oncotarget.18325
   Fukumura K, 2016, ACTA NEUROPATHOL, V131, P865, DOI 10.1007/s00401-016-1536-2
   Glass S, 2016, DISCOV MED, V21, P181
   Gonzalez-Aguilar A, 2012, CLIN CANCER RES, V18, P5203, DOI 10.1158/1078-0432.CCR-12-0845
   Hattori K, 2018, CANCER SCI, V109, P225, DOI 10.1111/cas.13450
   Hiemcke-Jiwa LS, 2019, BRIT J HAEMATOL, V185, P974, DOI 10.1111/bjh.15674
   Hiemcke-Jiwa LS, 2018, CRIT REV ONCOL HEMAT, V127, P56, DOI 10.1016/j.critrevonc.2018.05.010
   Hiemcke-Jiwa LS, 2018, HEMATOL ONCOL, V36, P429, DOI 10.1002/hon.2489
   Hoang-Xuan K, 2015, LANCET ONCOL, V16, pE322, DOI 10.1016/S1470-2045(15)00076-5
   Illerhaus G, 2018, BLOOD, V132, P681, DOI 10.1182/blood-2018-01-791558
   Kashyap R, 2011, CANCER IMAGING, V11, P166, DOI 10.1102/1470-7330.2011.0023
   Kopinska AJ, 2017, TURK J HEMATOL, V34, P186, DOI 10.4274/tjh.2016.0452
   Kraan W, 2014, LEUKEMIA, V28, P719, DOI 10.1038/leu.2013.348
   Kraan W, 2013, BLOOD CANCER J, V3, DOI 10.1038/bcj.2013.28
   Lai J, 2019, INT J OPHTHALMOL-CHI, V12, P1001, DOI 10.18240/ijo.2019.06.20
   Liu L, 2015, INT J LAB HEMATOL, V37, P165, DOI 10.1111/ijlh.12255
   Livak KJ, 2001, METHODS, V25, P402, DOI 10.1006/meth.2001.1262
   LOW S, 2018, THER ADV NEUROL DISO, V11, DOI DOI 10.1200/JCO.2017.72.7602
   Morell AA, 2019, NEURO-ONCOL PRACT, V6, P415, DOI 10.1093/nop/npz015
   Ngo VN, 2011, NATURE, V470, P115, DOI 10.1038/nature09671
   Oh Min-Young, 2012, Korean J Hematol, V47, P207, DOI 10.5045/kjh.2012.47.3.207
   Olson JE, 2002, CANCER, V95, P1504, DOI 10.1002/cncr.10851
   Perkins A, 2016, AM FAM PHYSICIAN, V93, P211
   Postel M, 2018, EXPERT REV MOL DIAGN, V18, P7, DOI 10.1080/14737159.2018.1400384
   Raja H, 2016, RETINA-J RET VIT DIS, V36, P624, DOI 10.1097/IAE.0000000000000996
   Sabatini E, 2010, PATHOLOGICA, V102, P83
   Shi YK, 2019, CHINESE J CANCER RES, V31, P152, DOI 10.21147/j.issn.1000-9604.2019.01.10
   Shiels MS, 2016, BRIT J HAEMATOL, V174, P417, DOI 10.1111/bjh.14073
   Shin SY, 2016, ANN LAB MED, V36, P209, DOI 10.3343/alm.2016.36.3.209
   Takhar JS, 2019, CURR OPIN OPHTHALMOL, V30, P491, DOI 10.1097/ICU.0000000000000620
   Taniguchi K, 2016, AM J SURG PATHOL, V40, P324, DOI 10.1097/PAS.0000000000000592
   Wenzl K, 2018, BLOOD CANCER J, V8, DOI 10.1038/s41408-018-0130-3
   Xu Y, 2017, ONCOTARGET, V8, P65609, DOI 10.18632/oncotarget.19936
   Yamada S, 2015, LEUKEMIA LYMPHOMA, V56, P2141, DOI 10.3109/10428194.2014.979413
   Yamanaka R, 2017, LEUKEMIA LYMPHOMA, V58, P475, DOI 10.1080/10428194.2016.1201570
   Zhou YY, 2018, NEOPLASIA, V20, P1059, DOI 10.1016/j.neo.2018.08.012
   Zorofchian S, 2018, FRONT ONCOL, V8, DOI 10.3389/fonc.2018.00382
   Zorofchian S, 2018, J NEURO-ONCOL, V140, P509, DOI 10.1007/s11060-018-2990-6
NR 48
TC 7
Z9 8
U1 0
U2 8
PU SPANDIDOS PUBL LTD
PI ATHENS
PA POB 18179, ATHENS, 116 10, GREECE
SN 1792-0981
EI 1792-1015
J9 EXP THER MED
JI Exp. Ther. Med.
PD JUL
PY 2020
VL 20
IS 1
BP 301
EP 308
DI 10.3892/etm.2020.8695
PG 8
WC Medicine, Research & Experimental
WE Science Citation Index Expanded (SCI-EXPANDED)
SC Research & Experimental Medicine
GA MM0YU
UT WOS:000549886400042
PM 32536998
OA Green Published, gold
DA 2024-06-03
ER

PT J
AU Shen, N
   Wang, YM
   Sun, XF
   Bai, XY
   He, JL
   Cui, Q
   Qian, J
   Zhu, H
   Chen, YD
   Xing, RX
   Liu, Q
   Wu, YC
   Li, JH
   Lai, WY
   Sun, SJ
   Ji, N
   Liu, YB
AF Shen, Na
   Wang, Yaming
   Sun, Xuefei
   Bai, Xueyan
   He, Jinglan
   Cui, Qu
   Qian, Jun
   Zhu, Hong
   Chen, Yuedan
   Xing, Ruixian
   Liu, Qing
   Wu, Yuchen
   Li, Junhong
   Lai, Wenyuan
   Sun, Shengjun
   Ji, Nan
   Liu, Yuanbo
TI Expression of hypoxia-inducible factor 1α, glucose transporter 1, and
   hexokinase 2 in primary central nervous system lymphoma and the
   correlation with the biological behaviors
SO BRAIN AND BEHAVIOR
LA English
DT Article
DE glucose transporter 1; hexokinase 2; hypoxia-inducible factor 1 alpha;
   primary central nervous system lymphoma; prognostic factors
ID B-CELL LYMPHOMA; GLUCOSE-METABOLISM; TUMOR-GROWTH; CANCER; HIF-1; AKT;
   SURVIVAL; PATHWAY; KINASE
AB Background It has been indicated that abnormal glucose metabolism mediated by hypoxia-inducible factor 1 alpha (HIF-1 alpha) played an essential role in the development of solid tumor. However, there were rare studies about the role of them in primary central nervous system lymphoma (PCNSL). Objective To investigate the protein levels of HIF-1 alpha, glucose transporter 1 (GLUT1), and hexokinase 2 (HK2) in PCNSL and whether their levels are associated with prognostic factors. Methods Expression of HIF-1 alpha, GLUT1, and HK2 in 39 tumor tissues was evaluated by immunohistochemical stainning. The correlation of the expression of HIF-1 alpha with the protein level of GLUT1 and HK2 was investigated. In addition, the association between these protein expression levels and clinical parameters and prognosis was analyzed. Results In the tumor specimens of PCNSL, positive stainings of HIF-1 alpha, GLUT1, and HK2 were in 23 patients (58.97%), 25 patients (64.1%), and 26 patients (66.67%), respectively, which were associated with the expression level of lactic dehydrogenase (LDH), but not with age, gender, number of lesion, ECOG score, or deep structure. The expression of HIF-1 alpha was positively correlated with the expression of GLUT1 (p < .01,r = .749) and HK2 (p < .01,r = .787). Univariate analysis showed that upregulated GLUT1 was unfavorable predictors of progression-free survival (PFS) in PCNSL. The results of Cox proportional hazards model showed GLUT1 was significantly associated with shorter PFS (hazard ration: 5.65; 95% confidence interval: 1.23-25.84;p = .026). Conclusions This study indicated that there was a hypoxic microenvironment and HIF-1 alpha was involved in the regulation of glycolysis pathway in PCNSL. GLUT1 might be a potential marker for shorter PFS in PCNSL.
C1 [Shen, Na; Sun, Xuefei; Bai, Xueyan; Cui, Qu; Qian, Jun; Zhu, Hong; Chen, Yuedan; Xing, Ruixian; Liu, Qing; Wu, Yuchen; Li, Junhong; Lai, Wenyuan; Liu, Yuanbo] Capital Med Univ, Beijing Tlantan Hosp, Dept Hematol, 119 South Sihuan West Rd, Beijing 100070, Peoples R China.
   [Wang, Yaming] Capital Med Univ, Xuanwu Hosp, Dept Neurosurg, Beijing, Peoples R China.
   [He, Jinglan] Hebei Univ Engn, Dept Orthoped, Affiliated Hosp, Handan, Peoples R China.
   [Sun, Shengjun] Capital Med Univ, Beijing Tiantan Hosp, Neuroimaging Ctr, Beijing, Peoples R China.
   [Ji, Nan] Capital Med Univ, Beijing Tiantan Hosp, Dept Neurosurg, Beijing, Peoples R China.
C3 Capital Medical University; Capital Medical University; Hebei University
   of Engineering; Capital Medical University; Capital Medical University
RP Liu, YB (corresponding author), Capital Med Univ, Beijing Tlantan Hosp, Dept Hematol, 119 South Sihuan West Rd, Beijing 100070, Peoples R China.
EM yuanbol@ccmu.edu.cn
RI Zeng, Yun/JFK-6190-2023; Ji, Nan/AAE-6083-2022; Li,
   Zilong/JEZ-8642-2023; Li, Jiaxi/HTS-3430-2023; cao, yutong/JJF-4531-2023
OI Ji, Nan/0000-0002-9001-8858; Li, Jiaxi/0000-0002-8197-8590; Liu,
   Yuanbo/0000-0003-1703-6774
FU Beijing Natural Science Foundation of China [7172071]; National Natural
   Science Foundation of China [81272842]
FX This work was supported by the grant of the Beijing Natural Science
   Foundation of China (No. 7172071) and National Natural Science
   Foundation of China (No. 81272842).
CR Batchelor T, 2006, J CLIN ONCOL, V24, P1281, DOI 10.1200/JCO.2005.04.8819
   Bhalla K, 2018, SCI REP-UK, V8, DOI 10.1038/s41598-018-19182-8
   Blachly JS, 2014, BRIT J HAEMATOL, V167, P19, DOI 10.1111/bjh.13065
   Chen HL, 2018, CANCER MED-US, V7, P5339, DOI 10.1002/cam4.1521
   Chen J, 2014, TUMOR BIOL, V35, P3743, DOI 10.1007/s13277-013-1496-2
   Courtnay R, 2015, MOL BIOL REP, V42, P841, DOI 10.1007/s11033-015-3858-x
   Fan YJ, 2010, J BIOL CHEM, V285, P7324, DOI 10.1074/jbc.M109.035584
   Hamanaka RB, 2012, J EXP MED, V209, P211, DOI 10.1084/jem.20120162
   Hanahan D, 2011, CELL, V144, P646, DOI 10.1016/j.cell.2011.02.013
   Hao LS, 2019, ONCOL LETT, V18, P1431, DOI 10.3892/ol.2019.10457
   HARRIS NL, 1994, BLOOD, V84, P1361
   Inoki K, 2005, NAT GENET, V37, P19, DOI 10.1038/ng1494
   Kim JA, 2011, LEUKEMIA LYMPHOMA, V52, P205, DOI 10.3109/10428194.2010.542261
   Kim JW, 2006, CELL METAB, V3, P177, DOI 10.1016/j.cmet.2006.02.002
   Kim SL, 2017, INT J ONCOL, V51, P1809, DOI 10.3892/ijo.2017.4166
   Lee K, 2009, P NATL ACAD SCI USA, V106, P17910, DOI 10.1073/pnas.0909353106
   Leung E, 2017, BMC CANCER, V17, DOI 10.1186/s12885-017-3402-6
   Liang HW, 2019, CANCER MED-US, V8, P6021, DOI 10.1002/cam4.2447
   Lunt SY, 2011, ANNU REV CELL DEV BI, V27, P441, DOI 10.1146/annurev-cellbio-092910-154237
   Macheda ML, 2005, J CELL PHYSIOL, V202, P654, DOI 10.1002/jcp.20166
   Marini C, 2013, CELL CYCLE, V12, P3490, DOI 10.4161/cc.26461
   Maxwell PH, 2001, CURR OPIN GENET DEV, V11, P293, DOI 10.1016/S0959-437X(00)00193-3
   Patra KC, 2013, CANCER CELL, V24, P213, DOI 10.1016/j.ccr.2013.06.014
   Robey RB, 2009, SEMIN CANCER BIOL, V19, P25, DOI 10.1016/j.semcancer.2008.11.010
   Semenza GL, 2007, J BIOENERG BIOMEMBR, V39, P231, DOI 10.1007/s10863-007-9081-2
   Semenza GL, 2011, BBA-MOL CELL RES, V1813, P1263, DOI 10.1016/j.bbamcr.2010.08.006
   Shiels MS, 2016, BRIT J HAEMATOL, V174, P417, DOI 10.1111/bjh.14073
   Shim HK, 2009, NUCL MED BIOL, V36, P191, DOI 10.1016/j.nucmedbio.2008.11.009
   Simon MC, 2006, CELL METAB, V3, P150, DOI 10.1016/j.cmet.2006.02.007
   Soni S, 2017, ACTA ONCOL, V56, P503, DOI 10.1080/0284186X.2017.1301680
   Yasuda M, 2008, ONCOL REP, V19, P111
   Zagzag D, 2000, CANCER-AM CANCER SOC, V88, P2606, DOI 10.1002/1097-0142(20000601)88:11<2606::AID-CNCR25>3.0.CO;2-W
NR 32
TC 7
Z9 7
U1 1
U2 10
PU WILEY
PI HOBOKEN
PA 111 RIVER ST, HOBOKEN, NJ 07030 USA
SN 2162-3279
J9 BRAIN BEHAV
JI Brain Behav.
PD AUG
PY 2020
VL 10
IS 8
AR e01718
DI 10.1002/brb3.1718
EA JUN 2020
PG 7
WC Behavioral Sciences; Neurosciences
WE Science Citation Index Expanded (SCI-EXPANDED)
SC Behavioral Sciences; Neurosciences & Neurology
GA NL5SM
UT WOS:000539789500001
PM 32533646
OA gold, Green Published
DA 2024-06-03
ER

PT J
AU Gaudino, S
   Benenati, M
   Martucci, M
   Botto, A
   Infante, A
   Marrazzo, A
   Ramaglia, A
   Marziali, G
   Guadalupi, P
   Colosimo, C
AF Gaudino, Simona
   Benenati, Massimo
   Martucci, Matia
   Botto, Annibale
   Infante, Amato
   Marrazzo, Antonio
   Ramaglia, Antonia
   Marziali, Giammaria
   Guadalupi, Pamela
   Colosimo, Cesare
TI Investigating dynamic susceptibility contrast-enhanced
   perfusion-weighted magnetic resonance imaging in posterior fossa tumors:
   differences and similarities with supratentorial tumors
SO RADIOLOGIA MEDICA
LA English
DT Article
DE Brain tumors; Gliomas; Dynamic susceptibility contrast MRI (DSC);
   Perfusion-weighted MRI (PWI); Supratentorial; Infratentorial
ID CEREBRAL BLOOD-VOLUME; BRAIN GLIOMAS; MAPS; MRI; PERCENTAGE; LESIONS;
   FLOW
AB Purpose To assess the accuracy of dynamic susceptibility contrast-enhanced perfusion-weighted magnetic resonance imaging in glioma grading and brain tumor characterization of infratentorial tumors, and to investigate differences from supratentorial tumors. Methods This retrospective study, approved by the institutional review board, included 246 patients with brain tumors (184 supratentorial, 62 infratentorial), grouped by tumor type: high-grade gliomas (HGG), low-grade gliomas (LGG), metastases (Met), and primary central nervous system lymphoma (PCNSL). Relative cerebral blood volume (rCBV) and mean percentage of signal recovery (PSR) were calculated. For statistical analyses, lesions were grouped by location and histology. Differences were tested with Mann-Whitney U tests. From ROC curves, we calculated accuracy, sensitivity, specificity, PPV, and NPV, for rCBV and PSR. Results For infratentorial tumors, rCBV was highly accurate in differentiating HGG from LGG (AUC = 0.938). Mean PSR showed high accuracy in differentiating PCNSL and HGG from Met (AUC = 0.978 and AUC = 0.881, respectively). Infratentorial and supratentorial tumors had similarly high rCBV in HGG, high mean PSR in PCNSL, and low mean PSR in Met. The main differences were the optimum threshold rCBV values (3.04 for supratentorial, 1.77 for infratentorial tumors) and the mean PSR, which was significantly higher in LGG than in HGG in supratentorial (p = 0.035), but not infratentorial gliomas. Using infratentorial rCBV threshold values for supratentorial tumors decreased the sensitivity and specificity. Conclusion rCBV and mean PSR were useful in grading and differentiating infratentorial tumors. Proper cutoff values were important in the accuracy of perfusion-weighted imaging in posterior fossa tumors.
C1 [Gaudino, Simona; Benenati, Massimo; Marrazzo, Antonio; Ramaglia, Antonia; Marziali, Giammaria; Colosimo, Cesare] Fdn Policlin Univ A Gemelli IRCCS, UOC Radiodiagnost & Neuroradiol, Dipartimento Diagnost Immagini Radioterapia Oncol, Rome, Italy.
   [Benenati, Massimo; Marrazzo, Antonio; Ramaglia, Antonia; Guadalupi, Pamela; Colosimo, Cesare] Univ Cattolica Sacro Cuore, Ist Radiol, Rome, Italy.
   [Martucci, Matia] Azienda Osped Univ Padova, UOC Neuroradiol, Padua, Italy.
   [Botto, Annibale] AOU S Giovanni di Dio & Ruggi dAragona, UOC Neuroradiol, Salerno, Italy.
   [Infante, Amato] Fdn Policlin Univ A Gemelli IRCCS, Dipartimento Diagnost Immagini Radioterapia Oncol, Rome, Italy.
C3 Catholic University of the Sacred Heart; IRCCS Policlinico Gemelli;
   Catholic University of the Sacred Heart; IRCCS Policlinico Gemelli;
   University of Padua; Azienda Ospedaliera - Universita di Padova;
   Catholic University of the Sacred Heart; IRCCS Policlinico Gemelli
RP Benenati, M (corresponding author), Fdn Policlin Univ A Gemelli IRCCS, UOC Radiodiagnost & Neuroradiol, Dipartimento Diagnost Immagini Radioterapia Oncol, Rome, Italy.; Benenati, M (corresponding author), Univ Cattolica Sacro Cuore, Ist Radiol, Rome, Italy.
EM dr.massimo.benenati@gmail.com
RI Martucci, Matia/E-6703-2011; INFANTE, AMATO/AFS-5363-2022
OI INFANTE, AMATO/0000-0003-4407-2631; Benenati,
   Massimo/0000-0001-8976-5939; Martucci, Matia/0000-0002-0801-0380
CR Al-Okaili RN, 2006, RADIOGRAPHICS, V26, pS173, DOI 10.1148/rg.26si065513
   Alvarez-Linera J, 2010, SEMIN ULTRASOUND CT, V31, P230, DOI 10.1053/j.sult.2010.03.003
   ARONEN HJ, 1994, RADIOLOGY, V191, P41, DOI 10.1148/radiology.191.1.8134596
   Caulo M, 2014, RADIOLOGY, V272, P494, DOI 10.1148/radiol.14132040
   Cha S, 2007, AM J NEURORADIOL, V28, P1078, DOI 10.3174/ajnr.A0484
   Cha S, 2002, RADIOLOGY, V223, P11, DOI 10.1148/radiol.2231010594
   Cha S, 2009, NEUROTHERAPEUTICS, V6, P465, DOI 10.1016/j.nurt.2009.05.002
   Conte GM, 2017, RADIOL MED, V122, P294, DOI 10.1007/s11547-016-0720-8
   Law M, 2004, AM J NEURORADIOL, V25, P746
   Law M, 2003, AM J NEURORADIOL, V24, P1989
   Law M, 2008, RADIOLOGY, V247, P490, DOI 10.1148/radiol.2472070898
   Mangla R, 2011, AM J NEURORADIOL, V32, P1004, DOI 10.3174/ajnr.A2441
   Purohit B, 2015, EUR J RADIOL, V84, P709, DOI 10.1016/j.ejrad.2014.12.025
   Reyes-Botero G, 2012, ONCOLOGIST, V17, P388, DOI 10.1634/theoncologist.2011-0335
   Roy B, 2013, NEURORADIOLOGY, V55, P603, DOI 10.1007/s00234-013-1145-x
   Sato K, 2010, J APPL PHYSIOL, V109, P864, DOI 10.1152/japplphysiol.01359.2009
   Sugahara T, 1998, AM J ROENTGENOL, V171, P1479, DOI 10.2214/ajr.171.6.9843274
   Thomsen H, 2012, ACTA RADIOL, V53, P95, DOI 10.1258/ar.2011.110242
   Watabe T, 2014, NEUROSCI BULL, V30, P857, DOI 10.1007/s12264-013-1458-0
NR 19
TC 7
Z9 8
U1 0
U2 1
PU SPRINGER-VERLAG ITALIA SRL
PI MILAN
PA VIA DECEMBRIO, 28, MILAN, 20137, ITALY
SN 0033-8362
EI 1826-6983
J9 RADIOL MED
JI Radiol. Med.
PD APR
PY 2020
VL 125
IS 4
BP 416
EP 422
DI 10.1007/s11547-019-01128-3
PG 7
WC Radiology, Nuclear Medicine & Medical Imaging
WE Science Citation Index Expanded (SCI-EXPANDED)
SC Radiology, Nuclear Medicine & Medical Imaging
GA LC8SX
UT WOS:000525603700010
PM 31916104
DA 2024-06-03
ER

PT J
AU Shin, DW
   Kim, JH
   Kim, YH
   Cho, YH
   Hong, SH
AF Shin, Dong-Won
   Kim, Jeong Hoon
   Kim, Young-Hoon
   Cho, Young Hyun
   Hong, Seok Ho
TI Primary central nervous system lymphoma involving the
   hypothalamic-pituitary axis: a case series and pooled analysis
SO JOURNAL OF NEURO-ONCOLOGY
LA English
DT Article
DE Primary central nervous system lymphoma; Pituitary tumor;
   Hypothalamic-pituitary axis; Pituitary lymphoma; Hypothalamus lymphoma
ID PRIMARY SELLAR LYMPHOMA; PRIMARY CNS LYMPHOMA; B-CELL LYMPHOMA; MRI
   FINDINGS; PANHYPOPITUITARISM; DIAGNOSIS; PATIENT; ADENOMA; GLAND
AB Purpose Primary central nervous system lymphoma (PCNSL) involving the hypothalamic-pituitary axis (H-P axis) is a rare intracranial neoplasm. We aimed to determine the unique characteristics and treatment outcomes of patients with PCNSL at the H-P axis and review the literature. Methods We retrospectively reviewed the electronic medical records of patients with PCNSL in our institute from 2000 to 2017. We analyzed patient characteristics, clinicopathologic features, imaging results, and treatment outcomes. Furthermore, we searched the PubMed database and gathered more cases from published studies to analyze patient treatment outcomes. Results A total of 488 patients were diagnosed with central nervous system lymphoma at our institute. Seven (1.4%) patients had H-P axis involvement, five had diffuse large B-cell lymphoma, and two had mucosa-associated lymphoid tissue lymphoma. All patients had anterior pituitary lobe dysfunction, and two had posterior lobe dysfunction. The median progression-free survival (PFS) for seven patients was 29.0 (range: 0.9-48.1) months, and the 3-year survival rate was 42.9%. Pooled analysis included 45 patients. The median PFS for these patients was 7.0 months (0.9-52.0), and the 2-year survival rate was 20%. Univariate and multivariate analyses revealed that the patients with visual field defects had better prognosis (p = 0.0153 and 0.043, respectively). Conclusion PCNSL at the H-P axis is associated with a higher rate of pituitary dysfunction than other parasellar pathologies. PCNSL at the H-P axis has a worse treatment outcome than PCNSL at other sites. However, visual field defect is related to a favorable prognosis in these patients.
C1 [Shin, Dong-Won; Kim, Jeong Hoon; Kim, Young-Hoon; Cho, Young Hyun; Hong, Seok Ho] Univ Ulsan, Coll Med, Asan Med Ctr, Dept Neurosurg, 388-1 Pungnab Dong, Seoul 138736, South Korea.
C3 University of Ulsan; Asan Medical Center
RP Kim, JH (corresponding author), Univ Ulsan, Coll Med, Asan Med Ctr, Dept Neurosurg, 388-1 Pungnab Dong, Seoul 138736, South Korea.
EM jhkim1@amc.seoul.kr
RI Cho, Young/AAV-8697-2021
OI Cho, Young/0000-0002-3274-5096; Shin, Dong-Won/0000-0002-8163-3357
CR Anila KR, 2012, INDIAN J PATHOL MICR, V55, P549, DOI 10.4103/0377-4929.107811
   Au WY, 2000, AM J HEMATOL, V63, P231, DOI 10.1002/(SICI)1096-8652(200004)63:4<231::AID-AJH14>3.0.CO;2-Z
   Ban VS, 2017, NEUROSURGERY, V80, pE170, DOI 10.1093/neuros/nyw003
   Bayraktar S, 2010, ACTA HAEMATOL-BASEL, V123, P121, DOI 10.1159/000272920
   Carrasco CA, 2012, PITUITARY, V15, P93, DOI 10.1007/s11102-010-0219-6
   Cellina M, 2015, NEURORADIOL J, V28, P120, DOI 10.1177/1971400915576671
   Chen SM, 2008, J CLIN NEUROSCI, V15, P1148, DOI 10.1016/j.jocn.2007.08.021
   Fadoukhair Z, 2010, BMC ENDOCR DISORD, V10, DOI 10.1186/1472-6823-10-19
   Famini P, 2011, J CLIN ENDOCR METAB, V96, P1633, DOI 10.1210/jc.2011-0168
   Ferreri AJM, 2003, J CLIN ONCOL, V21, P266, DOI 10.1200/JCO.2003.09.139
   Freda PU, 1999, ENDOCRIN METAB CLIN, V28, P81, DOI 10.1016/S0889-8529(05)70058-X
   Giustina A, 2001, J CLIN ENDOCR METAB, V86, P4567, DOI 10.1210/jc.86.10.4567
   Grommes C, 2017, J CLIN ONCOL, V35, P2410, DOI 10.1200/JCO.2017.72.7602
   Haldorsen IS, 2011, AM J NEURORADIOL, V32, P984, DOI 10.3174/ajnr.A2171
   Hayasaka K, 2010, CLIN NUCL MED, V35, P205, DOI 10.1097/RLU.0b013e3181cc64a2
   Martinez JH, 2011, CASE REP ENDOCRINOL, V2011, DOI 10.1155/2011/941738
   Huang Benjamin Y, 2005, Top Magn Reson Imaging, V16, P289, DOI 10.1097/01.rmr.0000224685.83629.18
   Katz Bradley J, 2003, Endocr Pract, V9, P296
   Kaufmann TJ, 2002, AM J NEURORADIOL, V23, P364
   Koiso T, 2014, CASE REP MED, V2014, DOI 10.1155/2014/747280
   Komninos J, 2004, J CLIN ENDOCR METAB, V89, P574, DOI 10.1210/jc.2003-030395
   Kuhn D, 1999, ACTA NEUROPATHOL, V97, P311, DOI 10.1007/s004010050990
   Landman RE, 2001, J CLIN ENDOCR METAB, V86, P1470, DOI 10.1210/jc.86.4.1470
   Layden BT, 2011, PITUITARY, V14, P194, DOI 10.1007/s11102-008-0166-7
   Lee MT, 2004, AM J MED SCI, V328, P124, DOI 10.1097/00000441-200408000-00010
   Li YX, 2012, J NEUROL, V259, P297, DOI 10.1007/s00415-011-6179-6
   Liu JK, 2007, J NEUROSURG, V107, P660, DOI 10.3171/JNS-07/09/0660
   Malaise O, 2012, LEUKEMIA LYMPHOMA, V53, P2515, DOI 10.3109/10428194.2012.682312
   Mathiasen R A, 2000, Pituitary, V2, P283, DOI 10.1023/A:1009969417380
   O'Neill BP, 2013, AM J HEMATOL, V88, P997, DOI 10.1002/ajh.23551
   Papanastasiou L, 2012, HORM-INT J ENDOCRINO, V11, P488, DOI 10.14310/horm.2002.1382
   Pascual JM, 2002, NEUROCIRUGIA, V13, P305
   Pisaneschi M, 2005, NEUROIMAG CLIN N AM, V15, P203, DOI 10.1016/j.nic.2005.02.007
   Prabhakar VKB, 2006, POSTGRAD MED J, V82, P259, DOI 10.1136/pgmj.2005.039768
   Rainsbury Pg, 2012, JRSM Short Rep, V3, P55, DOI 10.1258/shorts.2012.012067
   Ravindra VM, 2017, J NEUROSURG, V126, P1725, DOI 10.3171/2016.5.JNS16828
   Rizek P, 2012, J NEURO-OPHTHALMOL, V32, P33, DOI 10.1097/WNO.0b013e31823f457e
   Romeike BFM, 2008, ACTA NEUROCHIR, V150, P833, DOI 10.1007/s00701-008-1585-y
   Rudnik A, 2007, FOLIA NEUROPATHOL, V45, P144
   Samaratunga H, 1997, ENDOCR PATHOL, V8, P335, DOI 10.1007/BF02739936
   Shaw JAM, 1997, J ROY SOC MED, V90, P274, DOI 10.1177/014107689709000512
   Slone HW, 2005, AM J ROENTGENOL, V184, P1679, DOI 10.2214/ajr.184.5.01841679
   Tamer Gonca, 2009, J Med Case Rep, V3, P9293, DOI 10.1186/1752-1947-3-9293
   Tanki Humam Nisar, 2018, Oman Med J, V33, P346, DOI 10.5001/omj.2018.63
   Tarabay A, 2016, J NEURO-ONCOL, V130, P383, DOI 10.1007/s11060-016-2249-z
   TERADA T, 1995, ENDOCR PATHOL, V6, P301, DOI 10.1007/BF02738730
   Villano JL, 2011, BRIT J CANCER, V105, P1414, DOI 10.1038/bjc.2011.357
   Wiens AL, 2012, NEUROPATHOLOGY, V32, P668, DOI 10.1111/j.1440-1789.2012.01314.x
   Wilkie MD, 2012, BRIT J NEUROSURG, V26, P782, DOI 10.3109/02688697.2012.674578
   Wolfe SQ, 2009, PITUITARY, V12, P76, DOI 10.1007/s11102-008-0084-8
   Yang JJ, 2013, ONCOL LETT, V5, P1643, DOI 10.3892/ol.2013.1266
   Yasuda M, 2010, PITUITARY, V13, P39, DOI 10.1007/s11102-009-0196-9
   Zhang D, 2010, KOREAN J RADIOL, V11, P269, DOI 10.3348/kjr.2010.11.3.269
NR 53
TC 7
Z9 6
U1 0
U2 5
PU SPRINGER
PI NEW YORK
PA ONE NEW YORK PLAZA, SUITE 4600, NEW YORK, NY, UNITED STATES
SN 0167-594X
EI 1573-7373
J9 J NEURO-ONCOL
JI J. Neuro-Oncol.
PD APR
PY 2020
VL 147
IS 2
BP 339
EP 349
DI 10.1007/s11060-020-03422-x
EA MAR 2020
PG 11
WC Oncology; Clinical Neurology
WE Science Citation Index Expanded (SCI-EXPANDED)
SC Oncology; Neurosciences & Neurology
GA LA9GQ
UT WOS:000521879200002
PM 32221784
DA 2024-06-03
ER

PT J
AU Song, J
   Samant, R
   Jay, M
   Chaudry, H
   Fan, XY
   MacDonald, D
   Bence-Bruckler, I
   Nair, V
AF Song, Jiheon
   Samant, Rajiv
   Jay, Mohammad
   Chaudry, Hina
   Fan, Xin Yan
   MacDonald, David
   Bence-Bruckler, Isabelle
   Nair, Vimoj
TI Whole brain radiotherapy improves survival outcomes in primary CNS
   lymphoma patients ineligible for systemic therapy
SO SUPPORTIVE CARE IN CANCER
LA English
DT Article
DE Palliative radiotherapy; Primary central nervous system lymphoma;
   Radiation oncology; Whole brain radiotherapy
ID CONSOLIDATION RADIOTHERAPY; RADIATION; METHOTREXATE
AB Purpose Primary central nervous system lymphoma (PCNSL) is a very rare type of malignancy with a poor prognosis. The role of whole brain radiotherapy (WBRT) in PCNSL has been questioned due to the significant neurotoxicity and lack of convincing data for survival benefit. Even its role in a palliative setting remains to be clearly elucidated. Our study aims to investigate the benefit of WBRT in patients who are ineligible for systemic therapy. Methods A single-institution retrospective study was conducted on patients diagnosed with PCNSL between 2002 and 2017. Patients were excluded if they received systemic therapy or focal radiation only. Data on patient demographics and WBRT were collected and correlated with clinical outcomes. Results A total of 48 patients were selected for analysis, among which 31 (64.6%) patients received WBRT and 17 (35.4%) patients received supportive care only. Patient baseline characteristics were similar between the two groups. Median overall survival (OS) was 4.3 months among the entire cohort. WBRT was associated with improved median OS (8.0 months, range 1.4-62.3 months) compared with supportive care only (3.3 months, range 0.7-18.3 months) (HR 0.39, 95% CI 0.20-0.75,p = 0.005). Among patients who received WBRT, higher radiation dose to the whole brain was not associated with survival (p = 0.10), but higher radiation dose to the gross tumor was associated with improved survival (p = 0.007). Conclusion Patients with PCNSL who are ineligible for systemic therapy may still benefit from WBRT with improvement in survival, compared with the best supportive care. Dose escalation through the addition of a gross tumor boost in these patients was associated with improved overall survival. Further studies in the prospective setting are necessary to confirm the findings from the study.
C1 [Song, Jiheon; Samant, Rajiv; Nair, Vimoj] Ottawa Hosp, Div Radiat Oncol, 501 Smyth Rd, Ottawa, ON K1H 8L6, Canada.
   [Jay, Mohammad] Univ Ottawa, Fac Med, Roger Guindon Hall,451 Smyth Rd, Ottawa, ON K1H 8M5, Canada.
   [Chaudry, Hina] Univ Ottawa, Ottawa Hosp Res Inst, 1053 Carling Ave, Ottawa, ON K1Y 4E9, Canada.
   [Fan, Xin Yan] Ottawa Hosp, Div Family Med, 501 Smyth Rd, Ottawa, ON K1H 8L6, Canada.
   [MacDonald, David; Bence-Bruckler, Isabelle] Ottawa Hosp, Div Hematol, 501 Smyth Rd, Ottawa, ON K1H 8L6, Canada.
C3 University of Ottawa; Ottawa Hospital Research Institute; University of
   Ottawa; University of Ottawa; Ottawa Hospital Research Institute;
   University of Ottawa; Ottawa Hospital Research Institute; University of
   Ottawa; Ottawa Hospital Research Institute
RP Song, J (corresponding author), Ottawa Hosp, Div Radiat Oncol, 501 Smyth Rd, Ottawa, ON K1H 8L6, Canada.
EM jisong@toh.ca
RI xinyan, fan/K-2901-2017; Fan, Xinyan/AAP-7825-2020
OI Fan, Xinyan/0000-0002-2581-6335
CR Abrey LE, 1998, J CLIN ONCOL, V16, P859, DOI 10.1200/JCO.1998.16.3.859
   Abrey LE, 2000, J CLIN ONCOL, V18, P3144, DOI 10.1200/JCO.2000.18.17.3144
   Citterio G, 2017, CRIT REV ONCOL HEMAT, V113, P97, DOI 10.1016/j.critrevonc.2017.03.019
   Correa DD, 2007, ANN ONCOL, V18, P1145, DOI 10.1093/annonc/mdl464
   DeAngelis LM, 2014, NEURO-ONCOLOGY, V16, P1032, DOI [10.1093/neuonc/nou122, 10.1093/neuonc/nou135]
   Ferreri AJM, 2003, J CLIN ONCOL, V21, P266, DOI 10.1200/JCO.2003.09.139
   Ferreri AJM, 2011, ONCOLOGIST, V16, P336, DOI 10.1634/theoncologist.2010-0361
   Ferreri AJM, 2017, HEMATOL-AM SOC HEMAT, P565, DOI 10.1182/asheducation-2017.1.565
   Ferreri AJM, 2011, INT J RADIAT ONCOL, V80, P169, DOI 10.1016/j.ijrobp.2010.01.066
   Harder H, 2004, NEUROLOGY, V62, P544, DOI 10.1212/WNL.62.4.544
   HENRY JM, 1974, CANCER, V34, P1293, DOI 10.1002/1097-0142(197410)34:4<1293::AID-CNCR2820340441>3.0.CO;2-P
   Laack NN, 2006, INT J RADIAT ONCOL, V65, P1429, DOI 10.1016/j.ijrobp.2006.03.061
   Morris PG, 2013, J CLIN ONCOL, V31, P3971, DOI 10.1200/JCO.2013.50.4910
   NELSON DF, 1992, INT J RADIAT ONCOL, V23, P9, DOI 10.1016/0360-3016(92)90538-S
   Omuro A, 2011, J NEURO-ONCOL, V104, P323, DOI 10.1007/s11060-010-0497-x
   Reni M, 2001, INT J RADIAT ONCOL, V51, P419, DOI 10.1016/S0360-3016(01)01639-X
   Shibamoto Y, 2005, INT J RADIAT ONCOL, V62, P809, DOI 10.1016/j.ijrobp.2004.12.043
   Slowik F, 1975, ACTA NEUROPATH BER S, V6, P95, DOI DOI 10.1007/978-3-662-08456-4_16
   Thiel E, 2010, LANCET ONCOL, V11, P1036, DOI 10.1016/S1470-2045(10)70229-1
   Villano JL, 2011, BRIT J CANCER, V105, P1414, DOI 10.1038/bjc.2011.357
NR 20
TC 7
Z9 7
U1 0
U2 2
PU SPRINGER
PI NEW YORK
PA ONE NEW YORK PLAZA, SUITE 4600, NEW YORK, NY, UNITED STATES
SN 0941-4355
EI 1433-7339
J9 SUPPORT CARE CANCER
JI Support. Care Cancer
PD NOV
PY 2020
VL 28
IS 11
BP 5363
EP 5369
DI 10.1007/s00520-020-05376-2
EA MAR 2020
PG 7
WC Oncology; Health Care Sciences & Services; Rehabilitation
WE Science Citation Index Expanded (SCI-EXPANDED)
SC Oncology; Health Care Sciences & Services; Rehabilitation
GA NY6VS
UT WOS:000561630300001
PM 32140974
DA 2024-06-03
ER

PT J
AU Quinn, ZL
   Zakharia, K
   Schmid, JL
   Schmieg, JJ
   Safah, H
   Saba, NS
AF Quinn, Zachary L.
   Zakharia, Karam
   Schmid, Janet L.
   Schmieg, John J.
   Safah, Hana
   Saba, Nakhle S.
TI Primary Dural Diffuse Large B-cell Lymphoma: A Comprehensive Review of
   Survival and Treatment Outcomes
SO CLINICAL LYMPHOMA MYELOMA & LEUKEMIA
LA English
DT Review
DE CHOP-R; Dura mater; Methotrexate; PCNSL; PD-DLBCL
ID NON-HODGKINS-LYMPHOMA; BLOOD-BRAIN-BARRIER; BONE; MIMICKING
AB Primary dural diffuse large B-cell lymphoma (PD-DLBCL) is a rare and aggressive B-cell non-Hodgkin lymphoma that can present in intracranial or intraspinal locations. Although the optimal management is unknown, PD-DLBCL therapy is often mirrored after primary central nervous system lymphoma therapy and aggressive treatment with a high dose methotrexate-based regimen is frequently used. Our comprehensive, retrospective study of 24 reported cases of PD-DLBCL provide the most complete analysis of this rare disease including data on biology, treatment outcomes, and survival. Our findings demonstrate good outcomes following induction treatment with R-CHOP (rituximab, cyclophosphamide, doxorubicin, vincristine, and prednisone), suggesting that these cases can be treated as DLBCL rather than primary central nervous system lymphoma, obviating the need for more aggressive and toxic approaches. The durable responses following R-CHOP also confirm that PD-DLBCL is not protected by the blood brain barrier. (C) 2019 Elsevier Inc. All rights reserved.
C1 [Quinn, Zachary L.] Tulane Univ, Deming Dept Med, New Orleans, LA 70118 USA.
   [Zakharia, Karam; Safah, Hana; Saba, Nakhle S.] Tulane Univ, Deming Dept Med, Sect Hematol & Med Oncol, New Orleans, LA 70118 USA.
   [Schmid, Janet L.; Schmieg, John J.] Tulane Univ, Dept Pathol, New Orleans, LA 70118 USA.
C3 Tulane University; Tulane University; Tulane University
RP Saba, NS (corresponding author), Tulane Univ, Sch Med, Sect Hematol & Med Oncol, Clin Med, 1430 Tulane Ave,Code 8578, New Orleans, LA 70112 USA.
EM nsaba@tulane.edu
RI Saba, Nakhle S./AFQ-9325-2022
OI Saba, Nakhle S./0000-0003-3206-2575
CR Abrey LE, 2005, J CLIN ONCOL, V23, P5034, DOI 10.1200/JCO.2005.13.524
   Amaker BH, 2000, ARCH PATHOL LAB MED, V124, P1700
   Ballabh P, 2004, NEUROBIOL DIS, V16, P1, DOI 10.1016/j.nbd.2003.12.016
   Berget E, 2013, ACTA ONCOL, V52, P1049, DOI 10.3109/0284186X.2012.731526
   Bhowmik A, 2015, BIOMED RES INT, V2015, DOI 10.1155/2015/320941
   Broyde A, 2009, AM J HEMATOL, V84, P338, DOI 10.1002/ajh.21406
   Camilleri-Broët S, 2006, BLOOD, V107, P190, DOI 10.1182/blood-2005-03-1024
   Brito ABC, 2014, INT J CLIN EXP MED, V7, P456
   Çeçen DA, 2015, CASE REP SURG, V2015, DOI 10.1155/2015/639253
   Chan DYC, 2018, BRIT J NEUROSURG, V32, P214, DOI 10.1080/02688697.2016.1226262
   Cheson BD, 2014, J CLIN ONCOL, V32, P3059, DOI 10.1200/JCO.2013.54.8800
   Chhiber SS, 2015, NEUROSURG QUART, V24, P324
   Friedberg JW, 2008, HEMATOL ONCOL CLIN N, V22, P941, DOI 10.1016/j.hoc.2008.07.002
   Galarza Marcelo, 2006, Neurosurg Focus, V21, pE10
   Gao Y, 2014, J NEURO-ONCOL, V120, P215, DOI 10.1007/s11060-014-1530-2
   Hans CP, 2004, BLOOD, V103, P275, DOI 10.1182/blood-2003-05-1545
   Iwamoto Fabio M, 2006, Neurosurg Focus, V21, pE5
   Lee WH, 2014, TURK NEUROSURG, V24, P799, DOI 10.5137/1019-5149.JTN.9535-13.2
   Lv ZW, 2016, ONCOL LETT, V11, P3583, DOI 10.3892/ol.2016.4455
   MacNealy MWC, 2008, J NEURO-ONCOL, V90, P329, DOI 10.1007/s11060-008-9667-5
   Mendez JS, 2018, NEURO-ONCOLOGY, V20, P687, DOI 10.1093/neuonc/nox187
   Miranda RN, 1996, ARCH PATHOL LAB MED, V120, P254
   Mneimneh WS, 2013, PATHOL INT, V63, P68, DOI 10.1111/pin.12025
   Munakomi Sunil, 2015, F1000Res, V4, P78, DOI 10.12688/f1000research.6269.1
   Nakashima H, 2014, NAGOYA J MED SCI, V76, P349
   Narayanan G, 2014, UHOD-ULUSLAR HEMATOL, V24, P208, DOI 10.4999/uhod.14308
   Ochiai H, 2010, NEUROL MED-CHIR, V50, P595, DOI 10.2176/nmc.50.595
   Raguz M, 2018, J SURG CASE REP, DOI 10.1093/jscr/rjy189
   Renard D, 2009, NEUROLOGY, V73, pE84, DOI 10.1212/WNL.0b013e3181bd8283
   Rizvi T, 2016, HANDBOOK OF NEURO-ONCOLOGY NEUROIMAGING, 2ND EDITION, P723, DOI 10.1016/B978-0-12-800945-1.00058-6
   Said R, 2011, ISRN HEMATOL, V2011
   Saunders NR, 2012, FRONT PHARMACOL, V3, DOI 10.3389/fphar.2012.00046
   Segal MB, 1990, BLOOD BRAIN BARRIER, P1
   Wang L, 2015, J CRANIOFAC SURG, V26, pE492, DOI 10.1097/SCS.0000000000002007
   Yamada SM, 2006, SURG NEUROL, V66, P539, DOI 10.1016/j.surneu.2006.02.033
NR 35
TC 7
Z9 7
U1 1
U2 5
PU CIG MEDIA GROUP, LP
PI DALLAS
PA 3500 MAPLE AVENUE, STE 750, DALLAS, TX 75219-3931 USA
SN 2152-2650
EI 2152-2669
J9 CL LYMPH MYELOM LEUK
JI Clin. Lymphoma Myeloma Leuk.
PD FEB
PY 2020
VL 20
IS 2
BP E105
EP E112
DI 10.1016/j.clml.2019.09.600
PG 8
WC Oncology; Hematology
WE Science Citation Index Expanded (SCI-EXPANDED)
SC Oncology; Hematology
GA KM1YZ
UT WOS:000513918800011
PM 31902733
DA 2024-06-03
ER

PT J
AU Yang, XL
   Wang, YM
   Sun, XF
   Bai, XY
   Cui, Q
   Zhu, H
   Qian, J
   Chen, YD
   Sun, SJ
   Ji, N
   Liu, YB
AF Yang, Xueliang
   Wang, Yaming
   Sun, Xuefei
   Bai, Xueyan
   Cui, Qu
   Zhu, Hong
   Qian, Jun
   Chen, Yuedan
   Sun, Shengjun
   Ji, Nan
   Liu, Yuanbo
TI STAT3 Activation Is Associated with Interleukin-10 Expression and
   Survival in Primary Central Nervous System Lymphoma
SO WORLD NEUROSURGERY
LA English
DT Article
DE IL-10; Phosphorylation; Primary central nervous system lymphoma;
   Prognosis; STAT3
ID B-CELL LYMPHOMA; CEREBROSPINAL-FLUID INTERLEUKIN-10; PRIMARY CNS
   LYMPHOMA; POOR-PROGNOSIS; IL-10; CHEMOTHERAPY; INHIBITOR; BIOMARKER; ABC
AB BACKGROUND: The findings from several studies have confirmed that signal transducer and activator of transcription 3 (STAT3) is constitutively phosphorylated in primary central nervous system lymphoma (PCNSL). However, the underlying mechanism and prognostic significance of STAT3 activation have not yet been clarified.
   METHODS: The expression of STAT3, phosphorylated STAT3 (p-STAT3), and interleukin (IL)-10 was examined in 32 PCNSL samples using immunohistochemistry. The relationship between IL-10 expression and STAT3 phosphorylation was determined. In addition, the associations of the expression of these proteins with the clinical factors and survival were analyzed.
   RESULTS: Expression of STAT3, p-STAT3, and IL-10 was detected in 28 (87.5%), 17 (53.1%), and 25 (78.1%) samples, respectively. IL-10 expression was significantly associated with STAT3 phosphorylation in PCNSL (P = 0.033). STAT3 phosphorylation and IL-10 expression were associated with the presence of multiple brain lesions (P = 0.004 and P = 0.027, respectively), suggesting that STAT3 activation might enhance the intracranial spread of tumors in PCNSL. The 2-year overall survival and progression-free survival (PFS) rates were 67.8% and 35.5%, respectively. Kaplan-Meier survival analysis demonstrated that STAT3 phosphorylation, IL-10 expression, and multiple brain lesions were significantly associated with PFS in those with PCNSL (P = 0.009, P = 0.030, and P = 0.040, respectively). However, Cox regression analysis indicated that only STAT3 phosphorylation was significantly associated with shorter PFS (hazard ratio, 3.22; 95% confidence interval, 1.24-8.37; P = 0.016).
   CONCLUSION: Our results have indicated that STAT3 activation is closely related to IL-10 expression and that p-STAT3 might be a novel biomarker predictive of poor survival in those with PCNSL.
C1 [Yang, Xueliang; Sun, Xuefei; Bai, Xueyan; Cui, Qu; Zhu, Hong; Qian, Jun; Chen, Yuedan; Liu, Yuanbo] Capital Med Univ, Beijing Tiantan Hosp, Dept Hematol, Beijing, Peoples R China.
   [Wang, Yaming] Capital Med Univ, Xuanwu Hosp, Dept Neurosurg, Beijing, Peoples R China.
   [Sun, Shengjun] Capital Med Univ, Beijing Tiantan Hosp, Neuroimaging Ctr, Beijing, Peoples R China.
   [Ji, Nan] Capital Med Univ, Beijing Tiantan Hosp, Dept Neurosurg, Beijing, Peoples R China.
C3 Capital Medical University; Capital Medical University; Capital Medical
   University; Capital Medical University
RP Liu, YB (corresponding author), Capital Med Univ, Beijing Tiantan Hosp, Dept Hematol, Beijing, Peoples R China.
EM yuanbol@ccmu.edu.cn
RI Ji, Nan/AAE-6083-2022
OI Ji, Nan/0000-0002-9001-8858; Liu, Yuanbo/0000-0003-1703-6774
CR Aigner P, 2019, CYTOKINE, V118, P27, DOI 10.1016/j.cyto.2018.07.014
   Alizadeh AA, 2000, NATURE, V403, P503, DOI 10.1038/35000501
   Batchelor T, 2006, J CLIN ONCOL, V24, P1281, DOI 10.1200/JCO.2005.04.8819
   Béguelin W, 2015, LEUKEMIA, V29, P1684, DOI 10.1038/leu.2015.57
   Camilleri-Broët S, 2006, BLOOD, V107, P190, DOI 10.1182/blood-2005-03-1024
   Campo E, 2011, BLOOD, V117, P5019, DOI 10.1182/blood-2011-01-293050
   Devarajan E, 2009, CURR MOL MED, V9, P626, DOI 10.2174/156652409788488720
   Ding BB, 2008, BLOOD, V111, P1515, DOI 10.1182/blood-2007-04-087734
   Geng LY, 2017, ONCOTARGET, V8, P48701, DOI 10.18632/oncotarget.9792
   Gupta M, 2012, BLOOD, V120, P4400, DOI 10.1182/blood-2012-05-428466
   Gupta M, 2012, BLOOD, V119, P2844, DOI 10.1182/blood-2011-10-388538
   Hans CP, 2004, BLOOD, V103, P275, DOI 10.1182/blood-2003-05-1545
   Huang X, 2013, J CLIN ONCOL, V31, P4520, DOI 10.1200/JCO.2012.45.6004
   Jahnke K, 2006, J NEURO-ONCOL, V80, P159, DOI 10.1007/s11060-006-9165-6
   Kamran MZ, 2013, BIOMED RES INT, V2013, DOI 10.1155/2013/421821
   Kishimoto W, 2016, CANCER MED-US, V5, P3235, DOI 10.1002/cam4.930
   Komohara Y, 2011, J CLIN EXP HEMATOP, V51, P93, DOI 10.3960/jslrt.51.93
   Langner-Lemercier S, 2016, NEURO-ONCOLOGY, V18, P1297, DOI 10.1093/neuonc/now033
   Lech-Maranda E, 2006, EUR CYTOKINE NETW, V17, P60
   Lech-Maranda E, 2004, BLOOD, V103, P3529, DOI 10.1182/blood-2003-06-1850
   Ma J, 2015, ONCOTARGET, V6, P43881, DOI 10.18632/oncotarget.6316
   Mendez JS, 2018, NEURO-ONCOLOGY, V20, P687, DOI 10.1093/neuonc/nox187
   Mizowaki T, 2015, J NEURO-ONCOL, V124, P165, DOI 10.1007/s11060-015-1843-9
   Morichika K, 2019, CANCER SCI, V110, P2982, DOI 10.1111/cas.14114
   Munoz J, 2014, ONCOLOGIST, V19, P536, DOI 10.1634/theoncologist.2013-0407
   Nguyen-Them L, 2016, EUR J CANCER, V61, P69, DOI 10.1016/j.ejca.2016.03.080
   Ok CY, 2014, CLIN CANCER RES, V20, P5113, DOI 10.1158/1078-0432.CCR-14-0683
   Rosenwald A, 2002, NEW ENGL J MED, V346, P1937, DOI 10.1056/NEJMoa012914
   Rubenstein JL, 2013, BLOOD, V121, P4740, DOI 10.1182/blood-2013-01-476333
   Ruggieri S, 2017, ONCOTARGET, V8, P31254, DOI 10.18632/oncotarget.16115
   Saini U, 2017, ONCOGENE, V36, P168, DOI 10.1038/onc.2016.197
   Sasagawa Y, 2015, J NEURO-ONCOL, V121, P177, DOI 10.1007/s11060-014-1622-z
   Sasayama T, 2012, NEURO-ONCOLOGY, V14, P368, DOI 10.1093/neuonc/nor203
   Scuto A, 2011, CANCER RES, V71, P3182, DOI 10.1158/0008-5472.CAN-10-2380
   Song Y, 2016, SCI REP-UK, V6, DOI 10.1038/srep38671
   Sun XF, 2017, ONCOTARGET, V8, P49156, DOI 10.18632/oncotarget.17101
   Tong MT, 2017, PLOS ONE, V12, DOI 10.1371/journal.pone.0182282
   Vajpayee N, 2010, J NEURO-ONCOL, V100, P249, DOI 10.1007/s11060-010-0188-7
   Wu ZL, 2011, J HEMATOL ONCOL, V4, DOI 10.1186/1756-8722-4-31
NR 39
TC 7
Z9 7
U1 0
U2 2
PU ELSEVIER SCIENCE INC
PI NEW YORK
PA STE 800, 230 PARK AVE, NEW YORK, NY 10169 USA
SN 1878-8750
EI 1878-8769
J9 WORLD NEUROSURG
JI World Neurosurg.
PD FEB
PY 2020
VL 134
BP E1077
EP E1084
DI 10.1016/j.wneu.2019.11.100
PG 8
WC Clinical Neurology; Surgery
WE Science Citation Index Expanded (SCI-EXPANDED)
SC Neurosciences & Neurology; Surgery
GA KK6VS
UT WOS:000512878200125
PM 31778838
DA 2024-06-03
ER

PT J
AU Hayano, A
   Takashima, Y
   Yamanaka, R
AF Hayano, Azusa
   Takashima, Yasuo
   Yamanaka, Ryuya
TI Cell-type-specific sensitivity of bortezomib in the
   methotrexate-resistant primary central nervous system lymphoma cells
SO INTERNATIONAL JOURNAL OF CLINICAL ONCOLOGY
LA English
DT Article
DE Primary central nervous system lymphoma; Methotrexate; Bortezomib;
   Folate metabolism; Purine and pyrimidine syntheses
ID WHOLE-BRAIN RADIOTHERAPY; DIHYDROFOLATE-REDUCTASE; THYMIDYLATE SYNTHASE;
   FRONTLINE RITUXIMAB; PHASE-II; R-CHOP; VINCRISTINE; INHIBITION;
   CYCLOPHOSPHAMIDE; CHEMOTHERAPY
AB Background Methotrexate (MTX) is used in first-line treatment of primary central nervous system lymphoma (PCNSL), but most cases result in relapse-acquired resistance to MTX. However, only few studies have reported on internal changes and chemotherapies in PCNSL. Methods In this study, we generated two MTX-resistant PCNSL cell lines, designated MTX-HKBML and MTX-TK, in addition to a MTX-resistant Burkitt lymphoma cell line, designated MTX-RAJI. We examined gene expression changes and drug sensitivity to a proteasome inhibitor, bortezomib, in these cells. Results Cytotoxic tests revealed that the 50% inhibitory concentration for MTX in MTX-HKBML is markedly higher than that in the other two cell lines. Expression of the genes in MTX and folate metabolisms, including gamma-glutamyl hydrolase and dihydrofolate reductase, are upregulated in both MTX-HKBML and MTX-TK, whereas the gene expression of folylpolyglutamate synthetase, thymidylate synthase, and methylenetetrahydrofolate dehydrogenase 1 were upregulated and downregulated in MTX-HKBML and MTX-TK, respectively, on the other hand, bortezomib sensitivity was observed in MTX-TK, as compared with control TK, but not in MTX-HKBML. Conclusion These results indicate the cell-type-specific changes downstream of metabolic pathways for MTX and folate, bortezomib sensitivity, and purine and pyrimidine syntheses, in each PCNSL cell line. The MTX-resistant lymphoma cell lines established may be useful for in vitro relapse models for MTX and development of salvage chemotherapy and drug discovery.
C1 [Hayano, Azusa; Takashima, Yasuo; Yamanaka, Ryuya] Kyoto Prefectural Univ Med, Grad Sch Med Sci, Lab Mol Target Therapy Canc, Kamigyo Ku, 465 Kajii Cho, Kyoto 6028566, Japan.
C3 Kyoto Prefectural University of Medicine
RP Yamanaka, R (corresponding author), Kyoto Prefectural Univ Med, Grad Sch Med Sci, Lab Mol Target Therapy Canc, Kamigyo Ku, 465 Kajii Cho, Kyoto 6028566, Japan.
EM ryaman@koto.kpu-m.ac.jp
RI Yamanaka, Ryuya/AFL-0782-2022
OI Yamanaka, Ryuya/0000-0003-2941-7996; Takashima,
   Yasuo/0000-0001-8876-6673
FU MEXT KAKENHI [16H05441, 16K10766, 18K09001]; Grants-in-Aid for
   Scientific Research [16K10766, 18K09001] Funding Source: KAKEN
FX The study was supported by the MEXT KAKENHI Grant numbers 16H05441,
   16K10766, and 18K09001.
CR ALLEGRA CJ, 1985, J BIOL CHEM, V260, P9720
   Bagacean C, 2017, ONCOTARGETS THER, V10, P31, DOI 10.2147/OTT.S115892
   BLEYER WA, 1977, CANCER TREAT REV, V4, P87, DOI 10.1016/S0305-7372(77)80007-8
   CHABNER BA, 1985, J CLIN INVEST, V76, P907, DOI 10.1172/JCI112088
   Connelly S, 2013, BIOCHEMISTRY-US, V52, P5133, DOI 10.1021/bi4005182
   Davis RE, 2001, J EXP MED, V194, P1861, DOI 10.1084/jem.194.12.1861
   Dunleavy K, 2009, BLOOD, V113, P6069, DOI 10.1182/blood-2009-01-199679
   Ferreri AJM, 2009, LANCET, V374, P1512, DOI 10.1016/S0140-6736(09)61416-1
   Fisher RI, 2006, J CLIN ONCOL, V24, P4867, DOI 10.1200/JCO.2006.07.9665
   Foran E, 2016, NEUROBIOL DIS, V88, P118, DOI 10.1016/j.nbd.2016.01.008
   GOKER E, 1995, LEUKEMIA, V9, P274
   Gorlick R, 1996, NEW ENGL J MED, V335, P1041, DOI 10.1056/NEJM199610033351408
   Gozzetti Alessandro, 2014, Central Nervous System Agents in Medicinal Chemistry, V14, P23
   Hodge DL, 2009, CANCER RES, V69, P3986, DOI 10.1158/0008-5472.CAN-08-3735
   Huang L, 2017, SCI REP-UK, V7, DOI 10.1038/srep40752
   Jin GF, 2010, CANCER-AM CANCER SOC, V116, P5700, DOI 10.1002/cncr.25301
   Johnson-Farley N, 2015, LEUKEMIA LYMPHOMA, V56, P2146, DOI 10.3109/10428194.2014.981172
   JOLIVET J, 1983, NEW ENGL J MED, V309, P1094, DOI 10.1056/NEJM198311033091805
   Kaspers GJL, 2018, BRIT J HAEMATOL, V181, P523, DOI 10.1111/bjh.15233
   Leonard JP, 2017, J CLIN ONCOL, V35, P3538, DOI 10.1200/JCO.2017.73.2784
   Livak KJ, 2001, METHODS, V25, P402, DOI 10.1006/meth.2001.1262
   Louis DN, 2016, ACTA NEUROPATHOL, V131, P803, DOI 10.1007/s00401-016-1545-1
   MATHERLY LH, 1995, BLOOD, V85, P500
   Mattaini KR, 2016, J CELL BIOL, V214, P248, DOI 10.1083/jcb.201604085
   Morris PG, 2013, J CLIN ONCOL, V31, P3971, DOI 10.1200/JCO.2013.50.4910
   Mpakou V, 2017, PLOS ONE, V12, DOI 10.1371/journal.pone.0170186
   Odqvist L, 2014, MODERN PATHOL, V27, P1331, DOI 10.1038/modpathol.2014.34
   Offner F, 2015, BLOOD, V126, P1893, DOI 10.1182/blood-2015-03-632430
   Panageas KS, 2005, CANCER-AM CANCER SOC, V104, P2466, DOI 10.1002/cncr.21481
   Reni M, 1999, BRIT J CANCER, V79, P530, DOI 10.1038/sj.bjc.6690083
   Ribrag V, 2009, CANCER-AM CANCER SOC, V115, P4540, DOI 10.1002/cncr.24518
   Ricard D, 2012, LANCET, V379, P1984, DOI 10.1016/S0140-6736(11)61346-9
   Richardson PG, 2003, NEW ENGL J MED, V348, P2609, DOI 10.1056/NEJMoa030288
   Romaguera JE, 2018, CANCER-AM CANCER SOC, V124, P2561, DOI 10.1002/cncr.31361
   Romaguera JE, 2010, BRIT J HAEMATOL, V151, P47, DOI 10.1111/j.1365-2141.2010.08315.x
   Ruan J, 2011, J CLIN ONCOL, V29, P690, DOI 10.1200/JCO.2010.31.1142
   Rushworth D, 2015, J BIOL CHEM, V290, P22970, DOI 10.1074/jbc.C115.671123
   Strauss SJ, 2007, CANCER RES, V67, P2783, DOI 10.1158/0008-5472.CAN-06-3254
   Thiel E, 2010, LANCET ONCOL, V11, P1036, DOI 10.1016/S1470-2045(10)70229-1
   Walling J, 2006, INVEST NEW DRUG, V24, P37, DOI 10.1007/s10637-005-4541-1
   Wang WJ, 2020, J NEUROSURG, V132, P959, DOI 10.3171/2018.11.JNS181161
   Zhao RB, 2003, ONCOGENE, V22, P7431, DOI 10.1038/sj.onc.1206946
NR 42
TC 7
Z9 8
U1 0
U2 7
PU SPRINGER JAPAN KK
PI TOKYO
PA SHIROYAMA TRUST TOWER 5F, 4-3-1 TORANOMON, MINATO-KU, TOKYO, 105-6005,
   JAPAN
SN 1341-9625
EI 1437-7772
J9 INT J CLIN ONCOL
JI Int. J. Clin. Oncol.
PD SEP
PY 2019
VL 24
IS 9
BP 1020
EP 1029
DI 10.1007/s10147-019-01451-9
PG 10
WC Oncology
WE Science Citation Index Expanded (SCI-EXPANDED)
SC Oncology
GA IQ1DX
UT WOS:000480491100005
PM 30993483
DA 2024-06-03
ER

PT J
AU Chen, C
   Sun, P
   Cui, J
   Yan, SM
   Chen, H
   Xia, Y
   Bi, XW
   Liu, PP
   Wang, Y
   Yang, H
   Nie, M
   Zhang, XW
   Jiang, WQ
   Li, ZM
AF Chen, Cui
   Sun, Peng
   Cui, Juan
   Yan, Shumei
   Chen, Hao
   Xia, Yi
   Bi, Xiwen
   Liu, Panpan
   Wang, Yu
   Yang, Hang
   Nie, Man
   Zhang, Xue-Wen
   Jiang, Wenqi
   Li, Zhi-Ming
TI High-dose Methotrexate plus temozolomide with or without rituximab in
   patients with untreated primary central nervous system lymphoma: A
   retrospective study from China
SO CANCER MEDICINE
LA English
DT Article
DE chemotherapy; high-dose methotrexate (HD-MTX); primary central nervous
   system lymphoma (PCNSL); rituximab; temozolomide (TMZ)
ID PRIMARY CNS LYMPHOMA; INTERNATIONAL EXTRANODAL LYMPHOMA; BRAIN
   RADIOTHERAPY; CYTARABINE; THERAPY; CHEMOTHERAPY; COMBINATION;
   CONSOLIDATION; PROCARBAZINE; VINCRISTINE
AB The purpose of this retrospective study was to compare the efficacy and toxicity of high-dose methotrexate plus temozolomide (MT regimen) and rituximab plus MT (RMT regimen) in patients with untreated primary central nervous system lymphoma (PCNSL). A total of 62 patients with untreated PCNSL were enrolled between January 2005 and December 2015, with the median age of 53.5years (range 29-77).In this study, 32 patients received RMT as induction therapy, and 30 received MT. Objective responses were noted in 93.7% of the patients in the RMT group and in 69.0% of the patients in the MT group (P=0.018), while complete responses were noted in 53.2% of the patients in the RMT group and 27.6% of the patients in the MT group (P<0.001). The 2- and 5-year PFS rates were 81.3% and 53.3%, respectively, for the RMT group and 46.5% and 29.1%, respectively, for the MT group (P=0.019). The 2- and 5-year overall survival (OS) rates were 82.3% and 82.3%, respectively, for the RMT group and 65.7% and 50.0%, respectively, for the MT group (P=0.015). Multivariate analyses showed that therapeutic regimen (RMT vs MT) was an independent prognostic factor for PFS and OS. Our encouraging results suggest that the RMT regimen may be a feasible and safe therapeutic approach for first-line treatment of PCNSL.
   The purpose of this study was to compare the efficacy and toxicity of high-dose methotrexate plus temozolomide (MT regimen) and of rituximab plus MT (RMT regimen) in untreated PCNSL. Our encouraging results suggest that the RMT regimen might be a feasible and safe therapeutic approach in the first-line treatment of PCNSL.
C1 [Chen, Cui; Sun, Peng; Xia, Yi; Bi, Xiwen; Liu, Panpan; Wang, Yu; Yang, Hang; Nie, Man; Zhang, Xue-Wen; Jiang, Wenqi; Li, Zhi-Ming] Sun Yat Sen Univ, Dept Med Oncol, Canc Ctr, Guangzhou, Guangdong, Peoples R China.
   [Chen, Cui; Sun, Peng; Yan, Shumei; Chen, Hao; Xia, Yi; Bi, Xiwen; Liu, Panpan; Wang, Yu; Yang, Hang; Nie, Man; Zhang, Xue-Wen; Jiang, Wenqi; Li, Zhi-Ming] Collaborat Innovat Ctr Canc Med, State Key Lab Oncol South China, Guangzhou M, Guangdong, Peoples R China.
   [Chen, Cui] Sun Yat Sen Univ, Affiliated Hosp 1, Dept Oncol, Guangzhou, Guangdong, Peoples R China.
   [Cui, Juan] Wuzhou Red Cross Hosp, Dept Chemotherapy, Wuzhou, Peoples R China.
   [Yan, Shumei] Sun Yat Sen Univ, Dept Pathol, Canc Ctr, Guangzhou, Guangdong, Peoples R China.
   [Chen, Hao] Sun Yat Sen Univ, Dept Clin Lab Med, Canc Ctr, Guangzhou, Guangdong, Peoples R China.
C3 Sun Yat Sen University; State Key Lab Oncology South China; Sun Yat Sen
   University; Sun Yat Sen University; Sun Yat Sen University
RP Jiang, WQ; Li, ZM (corresponding author), Sun Yat Sen Univ, Canc Ctr, Guangzhou, Guangdong, Peoples R China.
EM wenqi_jiang@163.com; lizhm@sysucc.org.cn
RI hao, chen/ISB-3213-2023; jiang, wen/GYI-9662-2022; Sun,
   Peng/KDO-4243-2024; Liu, Panpan/JFS-3487-2023
OI hao, chen/0000-0002-7509-5820; Liu, Panpan/0000-0002-7447-7026
FU Natural Science Foundation of Guangdong Province [2017A030313754]
FX Natural Science Foundation of Guangdong Province, Grant/Award Number:
   2017A030313754
CR Abrey LE, 2006, J CLIN ONCOL, V24, P5711, DOI 10.1200/JCO.2006.08.2941
   Birsen R, 2018, HAEMATOLOGICA, V103, pE296, DOI 10.3324/haematol.2017.185843
   Coiffier B, 2010, BLOOD, V116, P2040, DOI 10.1182/blood-2010-03-276246
   DeAngelis LM, 2002, J CLIN ONCOL, V20, P4643, DOI 10.1200/JCO.2002.11.013
   DeFilipp Z, 2017, CANCER-AM CANCER SOC, V123, P3073, DOI 10.1002/cncr.30695
   Ferreri AJM, 2003, J CLIN ONCOL, V21, P266, DOI 10.1200/JCO.2003.09.139
   Ferreri AJM, 2016, LANCET HAEMATOL, V3, pE217, DOI 10.1016/S2352-3026(16)00036-3
   Ferreri AJM, 2016, BLOOD, V127, P1642, DOI 10.1182/blood-2015-10-636340
   Ferreri AJM, 2009, LANCET, V374, P1512, DOI 10.1016/S0140-6736(09)61416-1
   Ferreri AJM, 2017, HEMATOL-AM SOC HEMAT, P565, DOI 10.1182/asheducation-2017.1.565
   Fraser E, 2015, CHIN CLIN ONCOL, V4, DOI 10.3978/j.issn.2304-3865.2015.02.01
   Fritsch K, 2017, LEUKEMIA, V31, P846, DOI 10.1038/leu.2016.334
   GABBAI AA, 1989, J NEUROSURG, V70, P190, DOI 10.3171/jns.1989.70.2.0190
   Glass J, 2016, J CLIN ONCOL, V34, P1620, DOI 10.1200/JCO.2015.64.8634
   Graber JJ, 2011, CNS DRUGS, V25, P447, DOI 10.2165/11589030-000000000-00000
   Gregory G, 2013, NEURO-ONCOLOGY, V15, P1068, DOI 10.1093/neuonc/not032
   Herrlinger U, 2002, NEUROLOGY, V58, P1573, DOI 10.1212/WNL.58.10.1573
   Houillier C, 2017, J NEURO-ONCOL, V133, P315, DOI 10.1007/s11060-017-2435-7
   JELLINGER KA, 1995, J NEURO-ONCOL, V24, P33, DOI 10.1007/BF01052655
   Korfel A, 2015, NEUROLOGY, V84, P1242, DOI 10.1212/WNL.0000000000001395
   Kurzwelly D, 2010, J NEURO-ONCOL, V97, P389, DOI 10.1007/s11060-009-0032-0
   Laperriere NJ, 1997, RADIOTHER ONCOL, V43, P247, DOI 10.1016/S0167-8140(97)00074-1
   Mocikova H, 2016, LEUKEMIA LYMPHOMA, V57, P2777, DOI 10.3109/10428194.2016.1167203
   Murakami M, 2011, YONSEI MED J, V52, P1031, DOI 10.3349/ymj.2011.52.6.1031
   Omuro A, 2015, LANCET HAEMATOL, V2, pE251, DOI 10.1016/S2352-3026(15)00074-5
   Omuro AMP, 2007, J NEURO-ONCOL, V85, P207, DOI 10.1007/s11060-007-9397-0
   Osmani AH, 2012, JCPSP-J COLL PHYSICI, V22, P594, DOI 09.2012/JCPSP.594595
   Ponzoni M, 2014, ANN ONCOL, V25, P316, DOI 10.1093/annonc/mdt385
   Rubenstein J, 2008, LEUKEMIA LYMPHOMA, V49, P43, DOI 10.1080/10428190802311441
   Rubenstein JL, 2013, J CLIN ONCOL, V31, P3061, DOI 10.1200/JCO.2012.46.9957
   Shibamoto Y, 2014, CLIN ONCOL-UK, V26, P653, DOI 10.1016/j.clon.2014.06.011
   Shiels MS, 2016, BRIT J HAEMATOL, V174, P417, DOI 10.1111/bjh.14073
   Song Y, 2017, INT J HEMATOL, V106, P612, DOI 10.1007/s12185-017-2316-z
   Swinnen LJ, 2018, ONCOTARGET, V9, P766, DOI 10.18632/oncotarget.22332
   Wang XX, 2014, LEUKEMIA LYMPHOMA, V55, P2497, DOI 10.3109/10428194.2014.889823
   Wong ET, 2005, NEUROLOGY, V64, P934, DOI 10.1212/WNL.64.5.934
   Zacher J, 2014, COCHRANE DB SYST REV, DOI 10.1002/14651858.CD009211.pub2
NR 37
TC 7
Z9 10
U1 0
U2 8
PU WILEY
PI HOBOKEN
PA 111 RIVER ST, HOBOKEN 07030-5774, NJ USA
SN 2045-7634
J9 CANCER MED-US
JI Cancer Med.
PD APR
PY 2019
VL 8
IS 4
BP 1359
EP 1367
DI 10.1002/cam4.1906
PG 9
WC Oncology
WE Science Citation Index Expanded (SCI-EXPANDED)
SC Oncology
GA IL0YW
UT WOS:000477027100003
PM 30821418
OA gold, Green Published
DA 2024-06-03
ER

PT J
AU Collignon, A
   Houillier, C
   Ahle, G
   Chinot, O
   Choquet, S
   Schmitt, A
   Agape, P
   Soussain, C
   Hoang-Xuan, K
   Tabouret, E
AF Collignon, A.
   Houillier, C.
   Ahle, G.
   Chinot, O.
   Choquet, S.
   Schmitt, A.
   Agape, P.
   Soussain, C.
   Hoang-Xuan, K.
   Tabouret, Emeline
TI (R)-GEMOX chemotherapy for unfit patients with refractory or recurrent
   primary central nervous system lymphoma: a LOC study
SO ANNALS OF HEMATOLOGY
LA English
DT Article
DE Primary central nervous system lymphoma; Recurrent; Refractory;
   Chemotherapy
ID PRIMARY CNS LYMPHOMA; HIGH-DOSE METHOTREXATE; ELDERLY-PATIENTS; SALVAGE
   TREATMENT; CELL LYMPHOMA; GEMCITABINE; RITUXIMAB; TEMOZOLOMIDE;
   OXALIPLATIN; COMBINATION
AB Recurrent primary central nervous system lymphomas (PCNSL) have a very poor prognosis. For young and fit patients, intensive chemotherapy followed by autologous stem cell transplantation could be proposed at relapse. In the other cases (unfit or elderly patients), therapeutic options are limited with no consensual regimen. The poly-chemotherapy by (R)-GEMOX is associated with anti-tumor activity in systemic lymphomas and a favorable toxicity profile. Our objective was to evaluate the activity and tolerance of (R)-GEMOX in PCNSL patients enrolled in the French nation-wide LOC cohort. We retrospectively analyzed all refractory or recurrent patients included in the LOC network who benefited from (R)-GEMOX (rituximab 375mg/m(2), gemcitabine 1000mg/m(2), and oxaliplatine 100mg/m(2)). Administration, tolerance, and efficacy data were analyzed. Thirteen patients, treated in five different institutions, benefited from the (R)-GEMOX regimen from February 2013 to August 2017. At the initiation of (R)-GEMOX, median age was 71.4years old (range, 49.5-82.5) and median Karnofsky performance status (KPS) was 60 (range, 40-80). Seven patients were in second line of treatment whereas the six others were in third line or over. All patients had received methotrexate-based polychemotherapy as first-line treatment except one. Overall response rate was 38% with two complete responses and three partial responses. Median progression-free survival was 3.2months (95%CI: 0.2-6.2), and median overall survival was 8.2months (95%CI: 0.6-15.8). Toxicity was mainly hematological including grade neutropenia (38%), lymphopenia (23%), and thrombopenia (23%). Older age (p=0.046) and low KPS (p=0.054) tended to be associated with a worse prognosis. (R)-GEMOX is associated with substantial response rate and favorable toxicity profile in unfit patients with recurrent PCNSL. (R)-GEMOX could be considered to be an additional option in patients with recurrent/refractory PCNSL.
C1 [Collignon, A.; Chinot, O.; Tabouret, Emeline] CHU Timone, Timone Hosp, AP HM, Serv Neurooncol, 264 Rue St Pierre, F-13005 Marseille, France.
   [Collignon, A.; Chinot, O.; Tabouret, Emeline] Aix Marseille Univ, UMR911, Marseille, France.
   [Houillier, C.; Hoang-Xuan, K.] Sorbonne Univ, UPMC Univ Paris 06, AP HP, Serv Neurol Mazarin,Grp Hosp Pitie Salpetriere, Paris, France.
   [Ahle, G.] Hop Civils Colmar, Serv Neurol, Colmar, France.
   [Choquet, S.] Grp Hosp Pitie Salpetriere, Serv Hematol, Paris, France.
   [Schmitt, A.] Inst Bergonie, Unite Hematol, Serv Oncol Med, Bordeaux, France.
   [Agape, P.] Ctr Hosp Dept Felix Guyon, Unite Hematol, St Denis, La Reunion, France.
   [Soussain, C.] Inst Curie Rene Huguenin, Serv Hematol, St Cloud, France.
C3 Aix-Marseille Universite; Assistance Publique-Hopitaux de Marseille;
   Aix-Marseille Universite; Assistance Publique Hopitaux Paris (APHP);
   Hopital Universitaire Pitie-Salpetriere - APHP; Sorbonne Universite;
   Sorbonne Universite; Assistance Publique Hopitaux Paris (APHP); Hopital
   Universitaire Pitie-Salpetriere - APHP; UNICANCER; Institut Bergonie;
   CHU Reunion; UNICANCER; Universite PSL; Institut Curie; Rene Huguenin
   Hospital
RP Tabouret, E (corresponding author), CHU Timone, Timone Hosp, AP HM, Serv Neurooncol, 264 Rue St Pierre, F-13005 Marseille, France.; Tabouret, E (corresponding author), Aix Marseille Univ, UMR911, Marseille, France.
EM Emeline.tabouret@gmail.com
RI Ahle, Guido/GSN-0352-2022; Ahle, Guido/ABI-1028-2020; Hoang-Xuan,
   Khe/O-7527-2017; choquet, sylvain/O-7952-2017; CHINOT,
   Olivier/M-9196-2018
OI Ahle, Guido/0000-0002-0877-2289; Ahle, Guido/0000-0002-0877-2289;
   choquet, sylvain/0000-0002-7791-0470; Houillier,
   Caroline/0000-0003-2931-7522; Hoang Xuan, Khe/0000-0003-4072-1999
CR Abrey LE, 2006, J CLIN ONCOL, V24, P5711, DOI 10.1200/JCO.2006.08.2941
   Abrey LE, 2005, J CLIN ONCOL, V23, P5034, DOI 10.1200/JCO.2005.13.524
   [Anonymous], PLAT CYT BAS SALV TR
   [Anonymous], DIAGN TREATM PRIM CN
   Batchelor T, 2003, J CLIN ONCOL, V21, P1044, DOI 10.1200/JCO.2003.03.036
   Chamoun K, 2017, NEUROLOGY, V88, P101, DOI 10.1212/WNL.0000000000003420
   Chapuy B, 2016, BLOOD, V127, P869, DOI 10.1182/blood-2015-10-673236
   Choquet S., 2015, BLOOD, V126, P1524, DOI DOI 10.1182/BLOOD.V126.23.1524.1524
   Choquet S, 2016, BLOOD
   Corazzelli G, 2009, CANCER CHEMOTH PHARM, V64, P907, DOI 10.1007/s00280-009-0941-9
   Enting RH, 2004, NEUROLOGY, V63, P901, DOI 10.1212/01.WNL.0000137050.43114.42
   Faivre S, 1999, CANCER CHEMOTH PHARM, V44, P117, DOI 10.1007/s002800050955
   Ferreri AJM, 2003, J CLIN ONCOL, V21, P266, DOI 10.1200/JCO.2003.09.139
   Gaviani P, 2016, NEUROL SCI, V37, P131, DOI 10.1007/s10072-015-2371-2
   Ghesquieres H, 2016, BLOOD
   Graber J, 2018, NEUROLOGY S, V90
   Grommes C, 2017, CANCER DISCOV, V7, P1018, DOI 10.1158/2159-8290.CD-17-0613
   Grommes C, 2017, J CLIN ONCOL, V35, P2410, DOI 10.1200/JCO.2017.72.7602
   Herrlinger U, 2000, NEUROLOGY, V54, P1707, DOI 10.1212/WNL.54.8.1707
   Hottinger AF, 2007, NEUROLOGY, V69, P1178, DOI 10.1212/01.wnl.0000276986.19602.c1
   Illerhaus G, 2018, BLOOD, V132, P681, DOI 10.1182/blood-2018-01-791558
   Jacobs S, 2010, CANCER CHEMOTH PHARM, V65, P817, DOI 10.1007/s00280-009-1085-7
   Jahnke K, 2006, J NEURO-ONCOL, V80, P159, DOI 10.1007/s11060-006-9165-6
   Kim Young-Joo, 2015, Brain Tumor Res Treat, V3, P75, DOI 10.14791/btrt.2015.3.2.75
   Langner-Lemercier S, 2016, NEURO-ONCOLOGY, V18, P1297, DOI 10.1093/neuonc/now033
   López A, 2008, EUR J HAEMATOL, V80, P127, DOI 10.1111/j.1600-0609.2007.00996.x
   Makino K, 2012, J NEURO-ONCOL, V106, P155, DOI 10.1007/s11060-011-0652-z
   McAllister LD, 2000, NEUROSURGERY, V46, P51, DOI 10.1093/neurosurgery/46.1.51
   Mounier N, 2013, HAEMATOLOGICA, V98, P1726, DOI 10.3324/haematol.2013.090597
   Nayak L, 2017, BLOOD, V129, P3071, DOI 10.1182/blood-2017-01-764209
   Ng S, 2000, NEURO-ONCOLOGY, V2, P40, DOI 10.1093/neuonc/2.1.40
   Pentsova E, 2014, J NEURO-ONCOL, V117, P161, DOI 10.1007/s11060-014-1370-0
   Petereit HF, 2009, MULT SCLER J, V15, P189, DOI 10.1177/1352458508098268
   Plotkin SR, 2004, CLIN CANCER RES, V10, P5643, DOI 10.1158/1078-0432.CCR-04-0159
   Reni M, 2007, BRIT J CANCER, V96, P864, DOI 10.1038/sj.bjc.6603660
   Roth P, 2014, CURR OPIN NEUROL, V27, P697, DOI 10.1097/WCO.0000000000000145
   Roth P, 2012, NEUROLOGY, V79, P890, DOI 10.1212/WNL.0b013e318266fcb2
   Rubenstein JL, 2018, BLOOD ADV, V2, P1595, DOI 10.1182/bloodadvances.2017014845
   Rubenstein JL, 2013, BLOOD, V122, P2318, DOI 10.1182/blood-2013-06-453084
   Smith MR, 2005, BMC CANCER, V5, DOI 10.1186/1471-2407-5-103
   Soussain C, 2008, J CLIN ONCOL, V26, P2512, DOI 10.1200/JCO.2007.13.5533
   Stukov A. N., 2015, Voprosy Onkologii (St. Petersburg), V61, P274
   Villano JL, 2011, BRIT J CANCER, V105, P1414, DOI 10.1038/bjc.2011.357
   Welch MR, 2012, NEURO-ONCOLOGY, V14, P1304, DOI 10.1093/neuonc/nos207
   Wong ET, 2004, CANCER-AM CANCER SOC, V101, P139, DOI 10.1002/cncr.20339
   Zhu JJ, 2009, NEURO-ONCOLOGY, V11, P211, DOI 10.1215/15228517-2008-067
NR 46
TC 7
Z9 9
U1 0
U2 3
PU SPRINGER
PI NEW YORK
PA 233 SPRING ST, NEW YORK, NY 10013 USA
SN 0939-5555
EI 1432-0584
J9 ANN HEMATOL
JI Ann. Hematol.
PD APR
PY 2019
VL 98
IS 4
BP 915
EP 922
DI 10.1007/s00277-018-3564-6
PG 8
WC Hematology
WE Science Citation Index Expanded (SCI-EXPANDED)
SC Hematology
GA HP2ZS
UT WOS:000461545800012
PM 30535802
OA Bronze
DA 2024-06-03
ER

PT J
AU Costopoulos, M
   Kim, R
   Choquet, S
   Maloum, K
   Houillier, C
   Algrin, C
   Settegrana, C
   Villemonteix, J
   Brissard, M
   Quiney, C
   Bernard, S
   Davi, F
   Thieblemont, C
   Hoang-Xuan, K
   Leblond, V
   Merle-Beral, H
   Le Garff-Tavernier, M
AF Costopoulos, Myrto
   Kim, Rathana
   Choquet, Sylvain
   Maloum, Karim
   Houillier, Caroline
   Algrin, Caroline
   Settegrana, Catherine
   Villemonteix, Juliette
   Brissard, Martine
   Quiney, Claire
   Bernard, Sophie
   Davi, Frederic
   Thieblemont, Catherine
   Hoang-Xuan, Khe
   Leblond, Veronique
   Merle-Beral, Helene
   Le Garff-Tavernier, Magali
TI Cerebrospinal fluid interleukin (IL)-10 and IL-10:IL-6 ratio as
   biomarkers for small B-cell lymphoproliferations with leptomeningeal
   dissemination
SO SEMINARS IN HEMATOLOGY
LA English
DT Article
ID CNS LYMPHOMA; DIAGNOSIS; INVOLVEMENT; LEUKEMIA; DISEASE
AB We here report for the first time that low levels of interleukin (IL)-10 do not exclude lymphomatous meningitis (LM) in B-cell lymphoproliferative disorders (CLPD). Unexpectedly, IL-10 levels and IL-10:IL-6 ratio in CLPD differed from the levels observed in diffuse large B-cell lymphoma (DLBCL). We report the usefulness of adding the IL-10:IL-6 ratio in order to potentially reveal more aggressive lymphomas: either a transformation or an association with another "hidden" lymphoma such as primary CNS lymphoma (PCNSL). (C) 2017 Elsevier Inc. All rights reserved.
C1 [Costopoulos, Myrto; Kim, Rathana; Maloum, Karim; Settegrana, Catherine; Villemonteix, Juliette; Brissard, Martine; Quiney, Claire; Davi, Frederic; Merle-Beral, Helene; Le Garff-Tavernier, Magali] Hop La Pitie Salpetriere, Dept Biol Hematol, 47-83 Blvd Hop, F-75013 Paris, France.
   [Costopoulos, Myrto; Davi, Frederic; Hoang-Xuan, Khe; Leblond, Veronique; Merle-Beral, Helene] Sorbonne Univ, UPMC, Paris, France.
   [Costopoulos, Myrto; Davi, Frederic; Merle-Beral, Helene; Le Garff-Tavernier, Magali] Ctr Rech Cordeliers Cell Death & Drug Resistance, Paris, France.
   [Choquet, Sylvain; Algrin, Caroline; Leblond, Veronique] Hop La Pitie Salpetriere, Dept Clin Hematol, Paris, France.
   [Houillier, Caroline] Hop La Pitie Salpetriere, Dept Neurooncol, Paris, France.
   [Bernard, Sophie; Thieblemont, Catherine] Diderot 7 Univ, St Louis Hosp, AP HP, Hematooncol Dept, Paris, France.
   [Bernard, Sophie; Thieblemont, Catherine] Diderot 7 Univ, Paris Cite Sorbonne, Paris, France.
C3 Assistance Publique Hopitaux Paris (APHP); Hopital Universitaire
   Pitie-Salpetriere - APHP; Sorbonne Universite; Sorbonne Universite;
   Universite Paris Cite; Sorbonne Universite; Assistance Publique Hopitaux
   Paris (APHP); Hopital Universitaire Pitie-Salpetriere - APHP; Assistance
   Publique Hopitaux Paris (APHP); Hopital Universitaire Pitie-Salpetriere
   - APHP; Sorbonne Universite; Assistance Publique Hopitaux Paris (APHP);
   Universite Paris Cite; Hopital Universitaire Saint-Louis - APHP;
   Universite Paris Cite
RP Costopoulos, M (corresponding author), Hop La Pitie Salpetriere, Dept Biol Hematol, 47-83 Blvd Hop, F-75013 Paris, France.
EM myrto.costopoulos@aphp.fr
RI Thieblemont, Catherine/AAZ-8423-2020; Kim, Rathana/GOH-3212-2022;
   Hoang-Xuan, Khe/O-7527-2017; choquet, sylvain/O-7952-2017
OI Thieblemont, Catherine/0000-0002-9941-2448; Kim,
   Rathana/0000-0002-9987-7237; choquet, sylvain/0000-0002-7791-0470;
   Houillier, Caroline/0000-0003-2931-7522; Hoang Xuan,
   Khe/0000-0003-4072-1999
CR CHAN CC, 1995, AM J OPHTHALMOL, V120, P671, DOI 10.1016/S0002-9394(14)72217-2
   Costopoulos M, 2016, OPHTHALMOLOGY, V123, P1626, DOI 10.1016/j.ophtha.2016.01.037
   Elsawa SF, 2011, BLOOD, V118, P5540, DOI 10.1182/blood-2011-04-351742
   Fisson S, 2013, PLOS ONE, V8, DOI 10.1371/journal.pone.0052385
   Grelier A, 2014, CYTOM PART B-CLIN CY, V86, P91, DOI 10.1002/cyto.b.21135
   Korfel A, 2016, EXPERT REV HEMATOL, V9, P1081, DOI 10.1080/17474086.2016.1242405
   Kridel R, 2011, LANCET ONCOL, V12, P1258, DOI 10.1016/S1470-2045(11)70140-1
   Minnema MC, 2017, HAEMATOLOGICA, V102, P43, DOI 10.3324/haematol.2016.147728
   Moazzam AA, 2012, J NEURO-ONCOL, V106, P185, DOI 10.1007/s11060-011-0636-z
   Muñiz C, 2014, BLOOD, V123, P1864, DOI 10.1182/blood-2013-11-537993
   Nguyen-Them L, 2016, EUR J CANCER, V61, P69, DOI 10.1016/j.ejca.2016.03.080
   Perkins Archibald S, 2008, Hematology Am Soc Hematol Educ Program, P341, DOI 10.1182/asheducation-2008.1.341
   Quijano S, 2009, J CLIN ONCOL, V27, P1462, DOI 10.1200/JCO.2008.17.7089
   Rubenstein JL, 2013, BLOOD, V121, P4740, DOI 10.1182/blood-2013-01-476333
   Sasagawa Y, 2015, J NEURO-ONCOL, V121, P177, DOI 10.1007/s11060-014-1622-z
   Sasayama T, 2012, NEURO-ONCOLOGY, V14, P368, DOI 10.1093/neuonc/nor203
   Simon L, 2015, HAEMATOLOGICA, V100, P1587, DOI 10.3324/haematol.2015.133744
   Song YJ, 2016, NANOMATER NANOTECHNO, V6, DOI 10.1177/1847980416680807
   Whitcup SM, 1997, ARCH OPHTHALMOL-CHIC, V115, P1157, DOI 10.1001/archopht.1997.01100160327010
NR 19
TC 7
Z9 7
U1 0
U2 2
PU W B SAUNDERS CO-ELSEVIER INC
PI PHILADELPHIA
PA 1600 JOHN F KENNEDY BOULEVARD, STE 1800, PHILADELPHIA, PA 19103-2899 USA
SN 0037-1963
EI 1532-8686
J9 SEMIN HEMATOL
JI Semin. Hematol.
PD OCT
PY 2018
VL 55
IS 4
BP 179
EP 181
DI 10.1053/j.seminhematol.2017.06.005
PG 3
WC Hematology
WE Science Citation Index Expanded (SCI-EXPANDED)
SC Hematology
GA HE7PH
UT WOS:000453630200002
PM 30502843
OA Green Submitted
DA 2024-06-03
ER

PT J
AU Tan, SZ
   Steeples, LR
   Chhabra, R
   Jones, NP
AF Tan, Shi Zhuan
   Steeples, Laura R.
   Chhabra, Ramandeep
   Jones, Nicholas P.
TI An unusual case report of primary vitreoretinal lymphoma
SO BMC OPHTHALMOLOGY
LA English
DT Article
DE Vitreoretinal lymphoma; Central nervous system lymphoma
ID SPONTANEOUS REGRESSION
AB Background: Primary vitreoretinal lymphoma (PVRL) is a rare ocular condition and its diagnosis remains a challenge. The clinical presentation is variable and it can masquerade as chronic intermediate or posterior uveitis. We report an unusual case of primary central nervous system lymphoma (PCNSL) presenting as migrating retinal lesions with unique shapes. The diagnostic challenges are described and the clinical features of intraocular lymphoma are reviewed.
   Case presentation: A 53 year-old gentleman presented with unilateral visual disturbance and a wide area of retinal whitening with sharp borders temporal to the macula, corresponding to hyper-reflective subretinal changes on optical coherence tomography (OCT). The lesion resolved spontaneously after 6 weeks but was replaced by multiple punctate sub-retinal and sub-retinal pigment epithelial lesions. The second eye was involved 4 months later and there were new areas of hyper-reflective changes in both eyes, which migrated nasally within a week, with no evidence of scarring in the previous sites. The diagnosis of diffuse B-cell lymphoma was made on brain biopsy when the patient subsequently presented with acute confusion and magnetic resonance imaging brain scan showed a frontal lesion. Following systemic chemotherapy, the sub-retinal changes resolved with complete restoration of retinal architecture and improvement in visual acuity.
   Conclusion: We report an unusual case of PVRL presenting as migrating retinal lesions with unique shapes. PVRL is a great imitator and a high index of clinical suspicion is required in unexplained ocular lesions to prevent a delay in diagnosis.
C1 [Tan, Shi Zhuan; Steeples, Laura R.; Chhabra, Ramandeep; Jones, Nicholas P.] Univ Manchester, Fac Med & Human Sci, Med & Hlth, Ctr Ophthalmol & Vis Sci, Manchester, Lancs, England.
   [Tan, Shi Zhuan] Univ Manchester, Div Populat Hlth Hlth Serv Res & Primary Care, Sch Hlth Sci, Fac Biol Med & Hlth,Ctr Biostat, Manchester, Lancs, England.
   [Tan, Shi Zhuan; Steeples, Laura R.; Chhabra, Ramandeep; Jones, Nicholas P.] Cent Manchester Univ Hosp NHS Fdn Trust, Manchester Royal Eye Hosp, Manchester Acad Hlth Sci Ctr, Manchester, Lancs, England.
C3 University of Manchester; University of Manchester; Manchester Royal Eye
   Hospital; University of Manchester
RP Tan, SZ (corresponding author), Univ Manchester, Fac Med & Human Sci, Med & Hlth, Ctr Ophthalmol & Vis Sci, Manchester, Lancs, England.; Tan, SZ (corresponding author), Univ Manchester, Div Populat Hlth Hlth Serv Res & Primary Care, Sch Hlth Sci, Fac Biol Med & Hlth,Ctr Biostat, Manchester, Lancs, England.
EM shizhuan@gmail.com
RI Jones, Nicholas Philip/HHS-2568-2022
OI Tan, Shi Zhuan/0000-0001-7747-7219
FU Novartis [OPT17-C041]
FX This supplement and the meeting on which it was based were sponsored by
   Novartis (tracking number OPT17-C041). Novartis did not contribute to
   the content and all authors retained final control of the content and
   editorial decisions. Novartis have checked that the content was
   compliant with the Association of the British Pharmaceutical Industry
   Code of Practice.
CR Chan CC, 2013, DISCOV MED, V15, P93
   Chan CC, 2011, ONCOLOGIST, V16, P1589, DOI 10.1634/theoncologist.2011-0210
   Chan SM, 2000, OPHTHALMOLOGY, V107, P1479, DOI 10.1016/S0161-6420(00)00172-X
   CHAR DH, 1988, BRIT J OPHTHALMOL, V72, P905, DOI 10.1136/bjo.72.12.905
   COSKUNCAN NM, 1994, ARCH OPHTHALMOL-CHIC, V112, P372, DOI 10.1001/archopht.1994.01090150102031
   Coupland SE, 2008, CLIN EXP OPHTHALMOL, V36, P564, DOI 10.1111/j.1442-9071.2008.01843.x
   Fardeau C, 2009, AM J OPHTHALMOL, V147, P886, DOI 10.1016/j.ajo.2008.12.025
   Goto Hiroshi, 2006, Nippon Ganka Gakkai Zasshi, V110, P226
   HOCHBERG FH, 1988, J NEUROSURG, V68, P835, DOI 10.3171/jns.1988.68.6.0835
   Itakura Hirotaka, 2011, Ophthalmic Surg Lasers Imaging, V42 Online, pe29, DOI 10.3928/15428877-20110224-03
   Kase S, 2012, OPHTHALMOLOGY, V119, P1083, DOI 10.1016/j.ophtha.2011.12.011
   Kimura K, 2012, JPN J OPHTHALMOL, V56, P383, DOI 10.1007/s10384-012-0150-7
   Mantopoulos D, 2015, OCUL ONCOL PATHOL, V1, P237, DOI 10.1159/000374121
   Ono K, 1998, J CLIN IMMUNOL, V18, P132, DOI 10.1023/A:1023298917191
NR 14
TC 7
Z9 7
U1 0
U2 0
PU BMC
PI LONDON
PA CAMPUS, 4 CRINAN ST, LONDON N1 9XW, ENGLAND
SN 1471-2415
J9 BMC OPHTHALMOL
JI BMC Ophthalmol.
PD SEP 14
PY 2018
VL 18
SU 1
AR 223
DI 10.1186/s12886-018-0860-9
PG 6
WC Ophthalmology
WE Science Citation Index Expanded (SCI-EXPANDED)
SC Ophthalmology
GA HI5XE
UT WOS:000456526700006
PM 30255824
OA Green Published, gold
DA 2024-06-03
ER

PT J
AU Thomas, C
   Lehrich, C
   Gross, CC
   Wiendl, H
   Meuth, SG
   Melzer, N
AF Thomas, Christian
   Lehrich, Christoph
   Gross, Catharine C.
   Wiendl, Heinz
   Meuth, Sven G.
   Melzer, Nico
TI Primary B Cell Lymphoma of the CNS Mimicking Anti-LGI1 Limbic
   Encephalitis
SO FRONTIERS IN NEUROLOGY
LA English
DT Article
DE PCNSL; LE; MRI; antibodies; diagnostic criteria
ID ANTIBODY
AB Limbic encephalitis is a potentially paraneoplastic type of encephalitis mainly involving the limbic system. Recently, diagnostic criteria comprising clinical presentation as well as imaging, laboratory and electrophysiological findings have been established. Here, we show that incipient primary central nervous system lymphoma can closely resemble limbic encephalitis including positive testing for anti-LGI1 antibodies illustrating the need for thorough interpretation of initial laboratory and radiologic findings and tight follow-up examinations.
C1 [Thomas, Christian; Lehrich, Christoph; Gross, Catharine C.; Wiendl, Heinz; Meuth, Sven G.; Melzer, Nico] Univ Munster, Inst Translat Neurol, Clin Neurol, Munster, Germany.
   [Thomas, Christian] Univ Munster, Inst Neuropathol, Munster, Germany.
C3 University of Munster; University of Munster
RP Thomas, C (corresponding author), Univ Munster, Inst Translat Neurol, Clin Neurol, Munster, Germany.; Thomas, C (corresponding author), Univ Munster, Inst Neuropathol, Munster, Germany.
EM christian.thomas@ukmuenster.de
RI Melzer, Nico/HGE-2991-2022; Thomas, Christian/ITV-2218-2023; Gross,
   Catharina C./HZJ-5853-2023; Meuth, Sven G/HHM-8941-2022; Wiendl,
   Heinz/AAX-6041-2021
OI Melzer, Nico/0000-0002-2420-701X; Meuth, Sven G/0000-0003-2571-3501;
   Thomas, Christian/0000-0002-6642-7774; Gross,
   Catharina/0000-0002-4872-9189
CR Bien CG, 2017, EUR J NEUROL, V24, P175, DOI 10.1111/ene.13180
   Finke C, 2017, JAMA NEUROL, V74, P50, DOI 10.1001/jamaneurol.2016.4226
   Flanagan EP, 2015, NEUROL-NEUROIMMUNOL, V2, DOI 10.1212/NXI.0000000000000161
   Graus F, 2016, LANCET NEUROL, V15, P391, DOI 10.1016/S1474-4422(15)00401-9
   Irani SR, 2011, ANN NEUROL, V69, P892, DOI 10.1002/ana.22307
   Lai MZ, 2010, LANCET NEUROL, V9, P776, DOI 10.1016/S1474-4422(10)70137-X
   Malviya M, 2017, ANN CLIN TRANSL NEUR, V4, P768, DOI 10.1002/acn3.444
   Miske R, 2017, NEUROL-NEUROIMMUNOL, V4, DOI 10.1212/NXI.0000000000000307
   Önder E, 2015, INT J CLIN EXP PATHO, V8, P7798
NR 9
TC 7
Z9 7
U1 1
U2 1
PU FRONTIERS MEDIA SA
PI LAUSANNE
PA AVENUE DU TRIBUNAL FEDERAL 34, LAUSANNE, CH-1015, SWITZERLAND
SN 1664-2295
J9 FRONT NEUROL
JI Front. Neurol.
PD AUG 10
PY 2018
VL 9
AR 658
DI 10.3389/fneur.2018.00658
PG 3
WC Clinical Neurology; Neurosciences
WE Science Citation Index Expanded (SCI-EXPANDED)
SC Neurosciences & Neurology
GA GQ0PD
UT WOS:000441320800001
PM 30147672
OA Green Published, gold
DA 2024-06-03
ER

PT J
AU Feng, L
   Chen, DB
   Zhou, HY
   Shen, CZ
   Wang, HY
   Sun, XS
   Liang, XL
   Chen, L
AF Feng Li
   Chen Dingbang
   Zhou Hongyan
   Shen Cunzhou
   Wang Haiyan
   Sun Xunsha
   Liang Xiulin
   Chen Ling
TI Spinal primary central nervous system lymphoma: Case report and
   literature review
SO JOURNAL OF CLINICAL NEUROSCIENCE
LA English
DT Review
DE PCNSL; Spinal cord; CSF cytology
ID PRIMARY CNS LYMPHOMA; T-CELL LYMPHOMA; DIAGNOSIS; CORD; FEATURES;
   BIOPSY; AREA
AB Primary central nervous system lymphoma (PCNSL) is a very rare tumor of increasing incidence. It is often misdiagnosed due to the unspecific presentation or unavailable biopsy, and results in poor prognosis. PCNSL involved the spinal cord is extremely sparse. Here we report a gentleman presented with oneyear history of progressive tremor in the left limbs and slight dysarthria as well as three-month history of paraparesis, tinnitus and insomnia. MR images disclosed the swollen cerebellum and cauda equine, with contrast enhancement in both meninges and nerve roots. The cerebrospinal fluid (CSF) revealed extremely high protein level. Tubercular meningitis was considered and anti-tuberculosis therapy was given for weeks but without relief. With progressive deterioration, the PCNSL was eventually presumed according to positive CSF cytology and exclusion of systemic involvement. However, the patient passed away within days. We then reviewed the current diagnostic methods of PCNSL The biopsy, as the gold standard for PCNSL diagnosis, is not eligible for all patients suspected PCNSL The presurgical diagnostic algorithm of PCNSL has been fixed by clinicians and we suggest the early and repeated CSF cytology should be included for definitive diagnosis. (C) 2018 Elsevier Ltd. All rights reserved.
C1 [Chen Ling] Sun Yat Sen Univ, Dept Neurol, Natl Key Clin Dept, 58 Zhongshan 2nd Rd, Guangzhou 510080, Guangdong, Peoples R China.
   [Chen Ling] Sun Yat Sen Univ, Key Discipline Neurol, Affiliated Hosp 1, 58 Zhongshan 2nd Rd, Guangzhou 510080, Guangdong, Peoples R China.
C3 Sun Yat Sen University; Sun Yat Sen University
RP Chen, L (corresponding author), Sun Yat Sen Univ, Dept Neurol, Natl Key Clin Dept, 58 Zhongshan 2nd Rd, Guangzhou 510080, Guangdong, Peoples R China.; Chen, L (corresponding author), Sun Yat Sen Univ, Key Discipline Neurol, Affiliated Hosp 1, 58 Zhongshan 2nd Rd, Guangzhou 510080, Guangdong, Peoples R China.
EM chen12@mail.sysu.edu.cn
RI Zhou, Hong/JKJ-1067-2023; zheng, yi/JOZ-7204-2023; Zhou,
   Honghao/JWO-4641-2024
FU Guangdong Provincial Key Laboratory for Diagnosis and Treatment of Major
   Neurological Diseases [201413030301035]; Province Natural Science
   Foundation of Guangdong [2015A030310110]
FX The study was supported by the grants from: Guangdong Provincial Key
   Laboratory for Diagnosis and Treatment of Major Neurological Diseases
   (201413030301035); Province Natural Science Foundation of Guangdong
   (2015A030310110).
CR Abrey LE, 2005, J CLIN ONCOL, V23, P5034, DOI 10.1200/JCO.2005.13.524
   Bataille B, 2000, J NEUROSURG, V92, P261, DOI 10.3171/jns.2000.92.2.0261
   CHAPPELL ET, 1992, NEUROSURGERY, V30, P825, DOI 10.1227/00006123-199206000-00001
   Deckert M, 2011, LEUKEMIA, V25, P1797, DOI 10.1038/leu.2011.169
   Ferreri AJM, 2002, NEUROLOGY, V58, P1513, DOI 10.1212/WNL.58.10.1513
   Ferreri AJM, 2011, BLOOD, V118, P510, DOI 10.1182/blood-2011-03-321349
   Flanagan EP, 2011, NEUROLOGY, V77, P784, DOI 10.1212/WNL.0b013e31822b00b9
   Guzzetta M, 2015, LABMEDICINE, V46, P159, DOI 10.1309/LM85GPXDT8NJSDAB
   Haldorsen IS, 2009, AM J NEURORADIOL, V30, P744, DOI 10.3174/ajnr.A1447
   Hunt Matthew A, 2006, Neurosurg Focus, V21, pE3
   Igala M, 2016, SPRINGERPLUS, V5, DOI 10.1186/s40064-016-1926-x
   Joerger M, 2010, BRIT J CANCER, V102, P673, DOI 10.1038/sj.bjc.6605559
   KARAHALIOS D, 1992, J ACQ IMMUN DEF SYND, V5, P1030
   Kawasaki K, 2002, NEUROPATHOLOGY, V22, P13, DOI 10.1046/j.0919-6544.2002.00421.x
   Korfel A, 2013, NAT REV NEUROL, V9, P317, DOI 10.1038/nrneurol.2013.83
   KROGHJENSEN M, 1995, LEUKEMIA LYMPHOMA, V19, P223
   Lawrie CH, 2007, BRIT J HAEMATOL, V137, P503, DOI 10.1111/j.1365-2141.2007.06611.x
   Lee DK, 2002, CLIN NEUROPATHOL, V21, P149
   Levin N, 2008, J NEURO-ONCOL, V90, P77, DOI 10.1007/s11060-008-9633-2
   Mohit AA, 2004, J NEUROL NEUROSUR PS, V75, P1636, DOI 10.1136/jnnp.2003.029926
   Olson JE, 2002, CANCER, V95, P1504, DOI 10.1002/cncr.10851
   Paydas S, 2017, MED ONCOL, V34, DOI 10.1007/s12032-017-0920-7
   Roy S, 2008, J CLIN ONCOL, V26, P96, DOI 10.1200/JCO.2007.12.1053
   Sakata A, 2015, RADIOL ONCOL, V49, P128, DOI 10.1515/raon-2015-0007
   Scott BJ, 2013, JAMA NEUROL, V70, P311, DOI 10.1001/jamaneurol.2013.606
   Teo MK, 2012, BRIT J NEUROSURG, V26, P868, DOI 10.3109/02688697.2012.697225
   VANKRIEKEN JHJM, 1991, AM J PATHOL, V139, P161
NR 27
TC 7
Z9 7
U1 0
U2 11
PU ELSEVIER SCI LTD
PI OXFORD
PA THE BOULEVARD, LANGFORD LANE, KIDLINGTON, OXFORD OX5 1GB, OXON, ENGLAND
SN 0967-5868
EI 1532-2653
J9 J CLIN NEUROSCI
JI J. Clin. Neurosci.
PD APR
PY 2018
VL 50
BP 16
EP 19
DI 10.1016/j.jocn.2018.01.034
PG 4
WC Clinical Neurology; Neurosciences
WE Science Citation Index Expanded (SCI-EXPANDED)
SC Neurosciences & Neurology
GA GC1DT
UT WOS:000429519400003
PM 29429785
DA 2024-06-03
ER

PT J
AU Villalonga, JF
   Alessandro, L
   Farez, MF
   Mormandi, R
   Cervio, A
   Alcorta, SC
   Muggeri, A
AF Francisco Villalonga, Juan
   Alessandro, Lucas
   Franco Farez, Mauricio
   Mormandi, Ruben
   Cervio, Andres
   Condomi Alcorta, Santiago
   Muggeri, Alejandro
TI The role of surgery in primary central nervous system lymphomas
SO ARQUIVOS DE NEURO-PSIQUIATRIA
LA English
DT Article
DE lymphoma; therapeutics; biopsy; survival
ID PRIMARY CNS LYMPHOMA; RADIOTHERAPY; SURVIVAL; DISEASE; TRIAL; MRI
AB Background: Primary central nervous system lymphomas (PCNSL) are infrequent. The traditional treatment of choice is chemotherapy. Complete resections have generally not been recommended, because of the risk of permanent central nervous system deficits with no proven improvement in survival. The aim of the current study was to compare survival among patients with PCNSL who underwent biopsy versus surgical resection. Methods: A retrospective study was conducted on 50 patients with a confirmed diagnosis of PCNSL treated at our center from January 1994 to July 2015. Results: Patients in the resection group exhibited significantly longer median survival time, relative to the biopsy group, surviving a median 31 months versus 14.5 months; p = 0.016. Conclusions: In our series, patients who had surgical resection of their tumor survived a median 16.5 months longer than patients who underwent biopsy alone.
C1 [Francisco Villalonga, Juan; Alessandro, Lucas; Condomi Alcorta, Santiago; Muggeri, Alejandro] Fdn Lucha Contas Enfermedades Neurol Infancia, Dept Neurocirurgia, Montaneses 2325,Buenos Aires C1428QK, Buenos Aires, DF, Argentina.
   [Franco Farez, Mauricio] Ctr Res Neuroimmunol Dis CIEN, Buenos Aires, DF, Argentina.
   [Franco Farez, Mauricio] Raul Carrea Inst Neurol Res FLENI, Buenos Aires, DF, Argentina.
   [Mormandi, Ruben; Cervio, Andres] Raul Carrea Inst Neurol Res FLENI, Dept Neurocirurgia, Buenos Aires, DF, Argentina.
RP Villalonga, JF (corresponding author), Fdn Lucha Contas Enfermedades Neurol Infancia, Dept Neurocirurgia, Montaneses 2325,Buenos Aires C1428QK, Buenos Aires, DF, Argentina.
EM jfvillalonga@hotmail.com
OI Cervio, Andres/0000-0001-7617-1605; Villalonga, Juan
   F./0000-0002-1544-6334
CR [Anonymous], 2008, WHO Classification of Tumors of Haematopoietic and Lymphoid Tissues
   Bailey P, 1929, ARCH SURG-CHICAGO, V18, P1359, DOI 10.1001/archsurg.1929.01140130449031
   Bataille B, 2000, J NEUROSURG, V92, P261, DOI 10.3171/jns.2000.92.2.0261
   Bellinzona M, 2005, EJSO, V31, P100, DOI 10.1016/j.ejso.2004.10.002
   Bhagavathi S, 2008, ARCH PATHOL LAB MED, V132, P1830, DOI 10.1043/1543-2165-132.11.1830
   Bühring U, 2001, NEUROLOGY, V57, P393, DOI 10.1212/WNL.57.3.393
   CHAMBERLAIN MC, 1994, CANCER, V73, P1728, DOI 10.1002/1097-0142(19940315)73:6<1728::AID-CNCR2820730629>3.0.CO;2-8
   DEANGELIS LM, 1990, NEUROLOGY, V40, P80, DOI 10.1212/WNL.40.1.80
   FINE HA, 1993, ANN INTERN MED, V119, P1093, DOI 10.7326/0003-4819-119-11-199312010-00007
   Fraser E, 2015, CHIN CLIN ONCOL, V4, DOI 10.3978/j.issn.2304-3865.2015.02.01
   Hegde U, 2005, BLOOD, V105, P496, DOI 10.1182/blood-2004-05-1982
   HENRY JM, 1974, CANCER, V34, P1293, DOI 10.1002/1097-0142(197410)34:4<1293::AID-CNCR2820340441>3.0.CO;2-P
   Houang Xang K, 2015, LANCET ONCOL, V16, pe322
   Hunt Matthew A, 2006, Neurosurg Focus, V21, pE3
   Kadan-Lottick NS, 2002, CANCER, V95, P193, DOI 10.1002/cncr.10643
   Korfel A, 2012, ANN ONCOL, V23, P2374, DOI 10.1093/annonc/mdr627
   Lai R, 2002, NEUROLOGY, V59, P1557, DOI 10.1212/01.WNL.0000034256.20173.EA
   OKEN MM, 1982, AM J CLIN ONCOL-CANC, V5, P649, DOI 10.1097/00000421-198212000-00014
   Okita Y, 2016, MOL CLIN ONCOL, V5, P179, DOI 10.3892/mco.2016.962
   Preusser M, 2010, PATHOLOGY, V42, P547, DOI 10.3109/00313025.2010.508786
   Rubenstein JL, 2013, BLOOD, V122, P2318, DOI 10.1182/blood-2013-06-453084
   Schabet M, 1999, J NEURO-ONCOL, V43, P199, DOI 10.1023/A:1006290032052
   Swerdlow SH, 2016, BLOOD, V127, P2375, DOI 10.1182/blood-2016-01-643569
   Thiel E, 2010, LANCET ONCOL, V11, P1036, DOI 10.1016/S1470-2045(10)70229-1
   VAQUERO J, 1984, J NEUROSURG, V60, P174, DOI 10.3171/jns.1984.60.1.0174
   Villano JL, 2011, BRIT J CANCER, V105, P1414, DOI 10.1038/bjc.2011.357
   Weller M, 2012, NEURO-ONCOLOGY, V14, P1481, DOI 10.1093/neuonc/nos159
   Wieduwilt MJ, 2012, CLIN CANCER RES, V18, P1146, DOI 10.1158/1078-0432.CCR-11-0625
NR 28
TC 7
Z9 8
U1 0
U2 1
PU ASSOC ARQUIVOS NEURO- PSIQUIATRIA
PI SAO PAULO SP
PA PR AMADEU AMARAL 47/33, 01327-010 SAO PAULO SP, BRAZIL
SN 0004-282X
EI 1678-4227
J9 ARQ NEURO-PSIQUIAT
JI Arq. Neuro-Psiquiatr.
PD MAR
PY 2018
VL 76
IS 3
BP 139
EP 144
DI 10.1590/0004-282X20180002
PG 6
WC Neurosciences; Psychiatry
WE Science Citation Index Expanded (SCI-EXPANDED)
SC Neurosciences & Neurology; Psychiatry
GA GB9UH
UT WOS:000429419000003
PM 29809232
OA Green Published, gold, Green Submitted
DA 2024-06-03
ER

PT J
AU Chihara, D
   Oki, Y
AF Chihara, Dai
   Oki, Yasuhiro
TI Central Nervous System Involvement in Peripheral T Cell Lymphoma
SO CURRENT HEMATOLOGIC MALIGNANCY REPORTS
LA English
DT Review
DE Peripheral Tcell lymphoma; Central nervous system; Relapse; Review
ID PRIMARY-CNS-LYMPHOMA; HIGH-DOSE CHEMOTHERAPY; WHOLE-BRAIN RADIOTHERAPY;
   NON-HODGKINS-LYMPHOMA; MULTICENTER PHASE-II; B-CELL; INTRATHECAL
   CHEMOTHERAPY; RISK-FACTORS; FOLLOW-UP; METHOTREXATE
AB Purpose of Review Central nervous system (CNS) involvement in peripheral T cell lymphoma (PTCL) is a difficult condition to treat, both as a primary and a secondary disease.
   Recent Findings Primary CNS lymphoma (PCNSL) in PTCL is very rare, making up only 2% of all PCNSLs. The incidence of CNS relapse is generally 2-6% in all cases of PTCL, but the risk may vary by histologic subtype, and extranodal involvement > 1 has been consistently found to be a risk factor for CNS relapse.
   Summary Currently, there is no consensus about indications for CNS prophylactic treatment. A high-dose systemic methotrexate-based regimen is the most commonly used treatment, with or without consolidation with high-dose chemotherapy with autologous stem cell transplantation for both primary and secondary CNS involvement. This approach, however, is generally toxic for older patients. New therapeutic approaches against PTCL are therefore needed.
C1 [Chihara, Dai] Univ New Mexico, Dept Internal Med, MSC10 55501, Albuquerque, NM 87131 USA.
   [Oki, Yasuhiro] Univ Texas MD Anderson Canc Ctr, Dept Lymphoma Myeloma, Houston, TX 77030 USA.
C3 University of New Mexico; University of Texas System; UTMD Anderson
   Cancer Center
RP Chihara, D (corresponding author), Univ New Mexico, Dept Internal Med, MSC10 55501, Albuquerque, NM 87131 USA.
EM dchihara-kob@umin.ac.jp
RI Chihara, Dai/AGE-3076-2022
OI Chihara, Dai/0000-0002-1153-2294
CR Abrey LE, 2003, J CLIN ONCOL, V21, P4151, DOI 10.1200/JCO.2003.05.024
   [Anonymous], 2016, BLOOD
   Arkenau HT, 2007, ANN ONCOL, V18, P541, DOI 10.1093/annonc/mdl434
   Bernstein SH, 2009, J CLIN ONCOL, V27, P114, DOI 10.1200/JCO.2008.16.8021
   Cheah CY, 2014, BRIT J CANCER, V111, P1072, DOI 10.1038/bjc.2014.405
   Cheah CY, 2014, BLOOD, V123, P486, DOI 10.1182/blood-2013-10-530659
   Cheah CY, 2015, CURR ONCOL REP, V17, DOI 10.1007/s11912-015-0450-4
   Chihara D, 2017, BLOOD
   Choi JS, 2003, AM J SURG PATHOL, V27, P919, DOI 10.1097/00000478-200307000-00007
   Choquet S, 2016, BLOOD, V128, DOI 10.1182/blood.V128.22.784.784
   Colombat P, 2006, BONE MARROW TRANSPL, V38, P417, DOI 10.1038/sj.bmt.1705452
   DEANGELIS LM, 1992, J CLIN ONCOL, V10, P635, DOI 10.1200/JCO.1992.10.4.635
   DeAngelis LM, 2002, J CLIN ONCOL, V20, P4643, DOI 10.1200/JCO.2002.11.013
   Ellin F, 2015, BLOOD, V126, P36, DOI 10.1182/blood-2014-12-616961
   Ferreri AJM, 2001, ONCOLOGY-BASEL, V60, P134, DOI 10.1159/000055310
   Ferreri AJM, 2003, J CLIN ONCOL, V21, P266, DOI 10.1200/JCO.2003.09.139
   Ferreri AJM, 2015, J CLIN ONCOL, V33, P3903, DOI 10.1200/JCO.2015.61.1236
   Gavrilovic IT, 2006, J CLIN ONCOL, V24, P4570, DOI 10.1200/JCO.2006.06.6910
   GHESQUIERES H, 2016, BLOOD, V128
   Grommes C, 2017, J CLIN ONCOL, V35, P2410, DOI 10.1200/JCO.2017.72.7602
   Grommes C, 2016, BLOOD, V128, DOI 10.1182/blood.V128.22.783.783
   Guirguis HR, 2012, BRIT J HAEMATOL, V159, P39, DOI 10.1111/j.1365-2141.2012.09247.x
   Gurion R, 2016, ACTA ONCOL, V55, P561, DOI 10.3109/0284186X.2015.1118656
   HAYAKAWA T, 1994, J NEURO-ONCOL, V19, P197, DOI 10.1007/BF01053274
   Kiel MJ, 2014, BLOOD, V124, P1460, DOI 10.1182/blood-2014-03-559542
   Korfel A, 2016, J CLIN ONCOL, V34, P1757, DOI 10.1200/JCO.2015.64.9897
   Korfel A, 2013, HAEMATOLOGICA, V98, P364, DOI 10.3324/haematol.2012.077917
   Kumar A, 2012, CANCER-AM CANCER SOC, V118, P2944, DOI 10.1002/cncr.26588
   Mak V, 2013, J CLIN ONCOL, V31, P1970, DOI 10.1200/JCO.2012.44.7524
   Menon MP, 2015, AM J SURG PATHOL, V39, P1719, DOI 10.1097/PAS.0000000000000503
   Morris PG, 2013, J CLIN ONCOL, V31, P3971, DOI 10.1200/JCO.2013.50.4910
   NELSON DF, 1992, INT J RADIAT ONCOL, V23, P9, DOI 10.1016/0360-3016(92)90538-S
   Network N. C. C, CENTR NERV SYST CANC
   Network NCC, T CELL LYMPH 2017
   Nicolae A, 2014, LEUKEMIA, V28, P2244, DOI 10.1038/leu.2014.200
   O'Brien P, 2000, J CLIN ONCOL, V18, P519, DOI 10.1200/JCO.2000.18.3.519
   Omuro A, 2015, BLOOD, V125, P1403, DOI 10.1182/blood-2014-10-604561
   Poortmans PMP, 2003, J CLIN ONCOL, V21, P4483, DOI 10.1200/JCO.2003.03.108
   Pro B, 2010, BLOOD, V115, P5427, DOI 10.1182/blood-2010-02-266890
   Schmitz N, 2012, ANN ONCOL, V23, P1267, DOI 10.1093/annonc/mdr440
   Schmitz N, 2015, J CLIN ONCOL, V33, P3851, DOI 10.1200/JCO.2015.63.1143
   Schultz C, 1996, J CLIN ONCOL, V14, P556, DOI 10.1200/JCO.1996.14.2.556
   Shenkier TN, 2005, J CLIN ONCOL, V23, P2233, DOI 10.1200/JCO.2005.07.109
   Shiels MS, 2016, BRIT J HAEMATOL, V174, P417, DOI 10.1111/bjh.14073
   TESHIMA T, 1990, CANCER-AM CANCER SOC, V65, P327, DOI 10.1002/1097-0142(19900115)65:2<327::AID-CNCR2820650224>3.0.CO;2-W
   Thiel E, 2010, LANCET ONCOL, V11, P1036, DOI 10.1016/S1470-2045(10)70229-1
   Yi JH, 2011, ANN ONCOL, V22, P1636, DOI 10.1093/annonc/mdq645
NR 47
TC 7
Z9 8
U1 0
U2 1
PU CURRENT MEDICINE GROUP
PI PHILADELPHIA
PA 400 MARKET STREET, STE 700, PHILADELPHIA, PA 19106 USA
SN 1558-8211
EI 1558-822X
J9 CURR HEMATOL MALIG R
JI Curr. Hematol. Malig. Rep.
PD FEB
PY 2018
VL 13
IS 1
BP 1
EP 6
DI 10.1007/s11899-018-0431-4
PG 6
WC Oncology; Hematology
WE Science Citation Index Expanded (SCI-EXPANDED)
SC Oncology; Hematology
GA FY5KG
UT WOS:000426866000001
PM 29374824
DA 2024-06-03
ER

PT J
AU Kim, YS
   Choi, SH
   Yoo, RE
   Kang, KM
   Yun, TJ
   Kim, JH
   Sohn, CH
   Park, SH
   Won, JK
   Kim, TM
   Park, CK
   Kim, IH
AF Kim, Yeon Soo
   Choi, Seung Hong
   Yoo, Roh-Eul
   Kang, Koung Mi
   Yun, Tae Jin
   Kim, Ji-hoon
   Sohn, Chul-Ho
   Park, Sung-Hye
   Won, Jae-Kyung
   Kim, Tae Min
   Park, Chul-Kee
   Kim, Il Han
TI Leakage correction improves prognosis prediction of dynamic
   susceptibility contrast perfusion MRI in primary central nervous system
   lymphoma
SO SCIENTIFIC REPORTS
LA English
DT Article
ID PRIMARY CNS LYMPHOMA; APPARENT DIFFUSION-COEFFICIENT; DRUG-DELIVERY;
   AGENT EXTRAVASATION; BRAIN; HYPOXIA; DIFFERENTIATION; GLIOBLASTOMA;
   PERCENTAGE; RADIATION
AB To evaluate whether the cerebral blood volume (CBV) measurement with leakage correction from dynamic susceptibility contrast perfusion weighted imaging can be useful in predicting prognosis for primary central nervous system lymphoma (PCNSL). 46 PCNSL patients were included and classified by radiation therapy (RT) stratification into RT (n = 30) and non-RT (n = 16) groups. The corresponding histogram parameters of normalized CBV (nCBV) maps with or without leakage correction were calculated on contrast-enhanced T1 weighted image (CE T1WI) or on fluid attenuated inversion recovery image. The 75th percentile nCBV with leakage correction based on CE T1WI (T1 nCBVL(75%)) had a significant difference between the short and long progression free survival (PFS) subgroups of the RT group and the non-RT group, respectively. Based on the survival analysis, patients in the RT group with high T1 nCBVL(75%) had earlier progression than the others with a low T1 nCBVL(75%). However, patients in the non-RT group with a high T1 nCBVL(75%) had slower progression than the others with a low T1 nCBVL(75%). Based on RT stratification, the CBV with leakage correction has potential as a noninvasive biomarker for the prognosis prediction of PCNSL to identify high risk patients and it has a different correlation with the PFS based on the presence of combined RT.
C1 [Kim, Yeon Soo; Choi, Seung Hong; Yoo, Roh-Eul; Kang, Koung Mi; Yun, Tae Jin; Kim, Ji-hoon; Sohn, Chul-Ho] Seoul Natl Univ Hosp, Dept Radiol, 101 Daehak Ro, Seoul 03080, South Korea.
   [Choi, Seung Hong] Seoul Natl Univ, Coll Med, Dept Radiol, 103 Daehak Ro, Seoul 110799, South Korea.
   [Park, Sung-Hye; Won, Jae-Kyung] Seoul Natl Univ, Coll Med, Dept Pathol, Seoul, South Korea.
   [Kim, Tae Min] Seoul Natl Univ, Coll Med, Canc Res Inst, Dept Internal Med, Seoul, South Korea.
   [Park, Chul-Kee] Seoul Natl Univ, Coll Med, Biomed Res Inst, Dept Neurosurg, Seoul, South Korea.
   [Kim, Il Han] Seoul Natl Univ, Coll Med, Canc Res Inst, Dept Radiat Oncol, Seoul, South Korea.
C3 Seoul National University (SNU); Seoul National University Hospital;
   Seoul National University (SNU); Seoul National University (SNU); Seoul
   National University (SNU); Seoul National University (SNU); Seoul
   National University (SNU)
RP Choi, SH (corresponding author), Seoul Natl Univ Hosp, Dept Radiol, 101 Daehak Ro, Seoul 03080, South Korea.; Choi, SH (corresponding author), Seoul Natl Univ, Coll Med, Dept Radiol, 103 Daehak Ro, Seoul 110799, South Korea.
EM verocay@snuh.org
RI Yoo, Roh-Eul/HNJ-3333-2023; Sohn, ChulHo/AAV-4565-2021; Kim,
   Jie-Hyun/Q-9061-2019; Park, Chul-Kee/J-5499-2012; Park,
   Chul-Kee/O-7842-2019; Kim, Ji-hoon/D-5754-2012; Park, Sung
   Hye/B-5325-2011
OI Kim, Jie-Hyun/0000-0002-9198-3326; Choi, Seung Hong/0000-0002-0412-2270;
   Kim, Yeon Soo/0000-0003-1838-202X; Kim, Ji-hoon/0000-0002-6349-6950;
   Park, Sung Hye/0000-0002-8681-1597; Won, Jae-Kyung/0000-0003-1459-8093
FU Korea Healthcare technology R&D Projects, Ministry for Health, Welfare
   Family Affairs [HI16C1111]; Bio & Medical Technology Development Program
   of the NRF - Korean government, MSIP [NRF-2015M3A9A7029740]; Brain
   Research Program through National Research Foundation of Korea (NRF) -
   Ministry of Science, ICT & Future Planning [2016M3C7A1914002];
   Creative-Pioneering Researchers Program through Seoul National
   University (SNU);  [IBS-R006-D1]
FX This study was supported by a grant from the Korea Healthcare technology
   R&D Projects, Ministry for Health, Welfare & Family Affairs (HI16C1111),
   by the Bio & Medical Technology Development Program of the NRF funded by
   the Korean government, MSIP (NRF-2015M3A9A7029740), by the Brain
   Research Program through the National Research Foundation of Korea (NRF)
   funded by the Ministry of Science, ICT & Future Planning
   (2016M3C7A1914002), by Creative-Pioneering Researchers Program through
   Seoul National University (SNU), and by Project Code (IBS-R006-D1).
CR Amberger-Murphy V, 2009, CURR CANCER DRUG TAR, V9, P381, DOI 10.2174/156800909788166637
   Barajas RF, 2010, AM J NEURORADIOL, V31, P60, DOI 10.3174/ajnr.A1750
   Barbier EL, 2001, J MAGN RESON IMAGING, V13, P496, DOI 10.1002/jmri.1073
   Batchelor T, 2006, J CLIN ONCOL, V24, P1281, DOI 10.1200/JCO.2005.04.8819
   BAXTER LT, 1989, MICROVASC RES, V37, P77, DOI 10.1016/0026-2862(89)90074-5
   Bayraktar S, 2011, J NEURO-ONCOL, V101, P257, DOI 10.1007/s11060-010-0252-3
   Bjornerud A, 2003, P HUM BRAIN MAPPING, V19, P1018
   Bjornerud A, 2011, J CEREBR BLOOD F MET, V31, P2041, DOI 10.1038/jcbfm.2011.52
   Boiardi A, 1997, ITAL J NEUROL SCI, V18, P1, DOI 10.1007/BF02106223
   Boxerman JL, 2006, AM J NEURORADIOL, V27, P859
   Cha S, 2007, AM J NEURORADIOL, V28, P1078, DOI 10.3174/ajnr.A0484
   Cha S, 2006, AM J NEURORADIOL, V27, P475
   CORNFORD EM, 1982, AM J PHYSIOL, V243, pC161, DOI 10.1152/ajpcell.1982.243.3.C161
   Rocha Antonio José da, 2016, Rev. Bras. Hematol. Hemoter., V38, P44, DOI 10.1016/j.bjhh.2015.12.001
   Ferreri AJM, 2003, J CLIN ONCOL, V21, P266, DOI 10.1200/JCO.2003.09.139
   Fuss M, 2000, INT J RADIAT ONCOL, V48, P53, DOI 10.1016/S0360-3016(00)00590-3
   Jain RK, 2001, ADV DRUG DELIVER REV, V46, P149, DOI 10.1016/S0169-409X(00)00131-9
   Jensen RL, 2009, J NEURO-ONCOL, V92, P317, DOI 10.1007/s11060-009-9827-2
   Kim T., 2016, ONCOTARGET
   Knisely JPS, 2002, NEUROIMAG CLIN N AM, V12, P525, DOI 10.1016/S1052-5149(02)00032-1
   Kreuter J, 2001, ADV DRUG DELIVER REV, V47, P65, DOI 10.1016/S0169-409X(00)00122-8
   Laing C, 2013, PLOS ONE, V8, DOI 10.1371/journal.pone.0071947
   Liu HL, 2011, MED PHYS, V38, P802, DOI 10.1118/1.3534197
   Lo EH, 2001, BRAIN RES REV, V38, P140, DOI 10.1016/S0165-0173(01)00083-2
   Mangla R, 2011, AM J NEURORADIOL, V32, P1004, DOI 10.3174/ajnr.A2441
   Misra A, 2003, J PHARM PHARM SCI, V6, P252
   Nakajima S, 2015, CLIN RADIOL, V70, P1393, DOI 10.1016/j.crad.2015.08.004
   NEUWELT EA, 1991, J CLIN ONCOL, V9, P1580, DOI 10.1200/JCO.1991.9.9.1580
   Ostergaard L, 1996, MAGN RESON MED, V36, P715, DOI 10.1002/mrm.1910360510
   Pinnix C., 2017, RAD THERAPY HEMATOLO, P115
   ROSEN BR, 1990, MAGNET RESON MED, V14, P249, DOI 10.1002/mrm.1910140211
   Schlegel U, 2000, J NEUROL SCI, V181, P1, DOI 10.1016/S0022-510X(00)00385-3
   Thiel E, 2010, LANCET ONCOL, V11, P1036, DOI 10.1016/S1470-2045(10)70229-1
   Toh CH, 2013, AM J NEURORADIOL, V34, P1145, DOI 10.3174/ajnr.A3383
   TRNOVEC T, 1990, INT J RADIAT ONCOL, V19, P1581, DOI 10.1016/0360-3016(90)90376-U
   Valles FE, 2013, AM J NEURORADIOL, V34, P35, DOI 10.3174/ajnr.A3165
   Weisskoff R., 1994, P SOC MAGN RES 2 ANN
   Wetzel SG, 2002, RADIOLOGY, V224, P797, DOI 10.1148/radiol.2243011014
   Woo S, 2014, ACTA RADIOL, V55, P1270, DOI 10.1177/0284185113514967
   Yetkin FZ, 2002, NEUROIMAG CLIN N AM, V12, P537, DOI 10.1016/S1052-5149(02)00029-1
NR 40
TC 7
Z9 7
U1 0
U2 7
PU NATURE PORTFOLIO
PI BERLIN
PA HEIDELBERGER PLATZ 3, BERLIN, 14197, GERMANY
SN 2045-2322
J9 SCI REP-UK
JI Sci Rep
PD JAN 11
PY 2018
VL 8
AR 456
DI 10.1038/s41598-017-18901-x
PG 12
WC Multidisciplinary Sciences
WE Science Citation Index Expanded (SCI-EXPANDED)
SC Science & Technology - Other Topics
GA FS6XC
UT WOS:000419940700002
PM 29323247
OA Green Published, gold
DA 2024-06-03
ER

PT J
AU Chanswangphuwana, C
   Rojnuckarin, P
   Cherdchoo, N
   Raiyawa, T
   Uaprasert, N
AF Chanswangphuwana, Chantiya
   Rojnuckarin, Ponlapat
   Cherdchoo, Naritsara
   Raiyawa, Tassapong
   Uaprasert, Noppacharn
TI Balancing relapses versus cognitive impairment in primary central
   nervous system lymphoma: a single-center experience
SO HEMATOLOGY
LA English
DT Article
DE Primary central nervous system lymphoma; neurocognitive impairment;
   Montreal Cognitive Assessment; whole brain radiotherapy; high-dose
   methotrexate; treatment-related neurotoxicity; ifosfamide; non-Hodgkin
   lymphoma
ID PRIMARY CNS LYMPHOMA; HIGH-DOSE METHOTREXATE; WHOLE-BRAIN RADIOTHERAPY;
   INTERNATIONAL EXTRANODAL LYMPHOMA; STEM-CELL TRANSPLANTATION;
   QUALITY-OF-LIFE; DEFERRED RADIOTHERAPY; RITUXIMAB; CHEMOTHERAPY; REGIMEN
AB Objectives: The outcomes of primary central nervous system lymphoma (PCNSL) are much improved with multi-modality regimens. Unfortunately, in limited-resource countries, chemoradiotherapy is the only option of curative-intent treatment. This study aimed to evaluate the effects of low-dose whole brain radiotherapy (WBRT) as a consolidation on disease control and long-term neurocognitive functions.
   Methods: We conducted a retrospective single-center study enrolling PCNSL patients from 2011 to May 2016 to evaluate the real-life treatment outcome and neurotoxicity from treatment especially radiotherapy.
   Results: Thirty-seven newly diagnosed immunocompetent PCNSL patients were treated with a high-dose methotrexate-based regimen with or without WBRT. The median age was 56 (range 16-78) years old. After chemotherapy, the overall response and complete response (CR) rates were 59.5% and 43.2%, respectively. All 6 partial response (PR) patients and 6 of 16 CR patients underwent radiotherapy. In 22 patients who achieved CR, the progression-free survival (PFS) of patients without WBRT was significantly inferior to the WBRT group with the hazard ratio of 4.7 (95% confidence interval 1.14-19.82, p = 0.03). The 3-year PFS were 35% and 78.75%, respectively, but there was no difference in overall survival. The serial Montreal Cognitive Assessment evaluations (20-72 months post chemotherapy) of 10 long-term CR patients revealed one dementia among three patients without WBRT and five mild cognitive impairments in seven patients with WBRT. Except for the dementia case, all the other patients can perform daily activities without assistance.
   Conclusion: The low-dose WBRT consolidation is associated with lower PCNSL relapses with only mild neurocognitive toxicity.
C1 [Chanswangphuwana, Chantiya; Rojnuckarin, Ponlapat; Cherdchoo, Naritsara; Uaprasert, Noppacharn] Chulalongkorn Univ, Dept Med, Bangkok, Thailand.
   [Chanswangphuwana, Chantiya; Rojnuckarin, Ponlapat; Cherdchoo, Naritsara; Raiyawa, Tassapong; Uaprasert, Noppacharn] King Chulalongkorn Mem Hosp, Bangkok, Thailand.
   [Raiyawa, Tassapong] Chulalongkorn Univ, Fac Med, Dept Radiol, Bangkok, Thailand.
C3 Chulalongkorn University; Chulalongkorn University; Chulalongkorn
   University
RP Chanswangphuwana, C (corresponding author), Chulalongkorn Univ, Div Hematol, Dept Med, Fac Med, Rama 4 Rd, Bangkok 10330, Thailand.
EM ch_chantiya@hotmail.com
CR Abrey LE, 2005, J CLIN ONCOL, V23, P5034, DOI 10.1200/JCO.2005.13.524
   Abrey LE, 2000, J CLIN ONCOL, V18, P3144, DOI 10.1200/JCO.2000.18.17.3144
   Batchelor T, 2003, J CLIN ONCOL, V21, P1044, DOI 10.1200/JCO.2003.03.036
   Chamberlain MC, 2010, NEURO-ONCOLOGY, V12, P736, DOI 10.1093/neuonc/noq011
   Colombat P, 2006, BONE MARROW TRANSPL, V38, P417, DOI 10.1038/sj.bmt.1705452
   Correa DD, 2007, ANN ONCOL, V18, P1145, DOI 10.1093/annonc/mdl464
   DeAngelis LM, 2014, NEURO-ONCOLOGY, V16, P1032, DOI [10.1093/neuonc/nou122, 10.1093/neuonc/nou135]
   Doolittle ND, 2013, NEUROLOGY, V81, P84, DOI 10.1212/WNL.0b013e318297eeba
   Ekenel M, 2008, CANCER-AM CANCER SOC, V113, P1025, DOI 10.1002/cncr.23670
   Fan N, 2017, ONCOTARGET, V8, P53701, DOI 10.18632/oncotarget.15899
   Ferreri AJM, 2006, NEUROLOGY, V66, P1435, DOI 10.1212/01.wnl.0000210464.94122.e1
   Ferreri AJM, 2003, J CLIN ONCOL, V21, P266, DOI 10.1200/JCO.2003.09.139
   FERRERI AJM, 2016, BLOOD, V128
   Ferreri AJM, 2016, LANCET HAEMATOL, V3, pE217, DOI 10.1016/S2352-3026(16)00036-3
   Ferreri AJM, 2009, LANCET, V374, P1512, DOI 10.1016/S0140-6736(09)61416-1
   Fritsch K, 2011, ANN ONCOL, V22, P2080, DOI 10.1093/annonc/mdq712
   Harder H, 2004, NEUROLOGY, V62, P544, DOI 10.1212/WNL.62.4.544
   Herrlinger U, 2005, ANN NEUROL, V57, P843, DOI 10.1002/ana.20495
   Hoang-Xuan K, 2015, LANCET ONCOL, V16, pE322, DOI 10.1016/S1470-2045(15)00076-5
   Kerbauy MN, 2017, RADIOTHER ONCOL, V122, P352, DOI 10.1016/j.radonc.2016.12.033
   Korfel A, 2015, NEUROLOGY, V84, P1242, DOI 10.1212/WNL.0000000000001395
   Madle M, 2015, ANN HEMATOL, V94, P1853, DOI 10.1007/s00277-015-2470-4
   Montemurro M, 2007, ANN ONCOL, V18, P665, DOI 10.1093/annonc/mdl458
   Morris PG, 2013, J CLIN ONCOL, V31, P3971, DOI 10.1200/JCO.2013.50.4910
   Nasreddine ZS, 2005, J AM GERIATR SOC, V53, P695, DOI 10.1111/j.1532-5415.2005.53221.x
   Omuro A, 2015, BLOOD, V125, P1403, DOI 10.1182/blood-2014-10-604561
   Poortmans PMP, 2003, J CLIN ONCOL, V21, P4483, DOI 10.1200/JCO.2003.03.108
   Rubenstein JL, 2013, J CLIN ONCOL, V31, P3061, DOI 10.1200/JCO.2012.46.9957
   Smith T, 2007, CAN J PSYCHIAT, V52, P329, DOI 10.1177/070674370705200508
   Swerdlow S.H., 2008, WHO classification of tumours of haematopoietic and lymphoid tissues, V2
   Tangwongchai S., 2009, DEMENT NEUROPSYCHOL, V3, P173
   Thiel E, 2010, LANCET ONCOL, V11, P1036, DOI 10.1016/S1470-2045(10)70229-1
   Yamanaka R, 2005, ANN HEMATOL, V84, P447, DOI 10.1007/s00277-005-1005-9
NR 33
TC 7
Z9 7
U1 0
U2 5
PU TAYLOR & FRANCIS LTD
PI ABINGDON
PA 2-4 PARK SQUARE, MILTON PARK, ABINGDON OR14 4RN, OXON, ENGLAND
SN 1024-5332
EI 1607-8454
J9 HEMATOLOGY
JI Hematology
PY 2018
VL 23
IS 7
BP 385
EP 390
DI 10.1080/10245332.2017.1418610
PG 6
WC Hematology
WE Science Citation Index Expanded (SCI-EXPANDED)
SC Hematology
GA GL6XW
UT WOS:000437339100002
PM 29256330
OA gold
DA 2024-06-03
ER

PT J
AU Waldera-Lupa, DM
   Etemad-Parishanzadeh, O
   Brocksieper, M
   Kirchgaessler, N
   Seidel, S
   Kowalski, T
   Montesinos-Rongen, M
   Deckert, M
   Schlegel, U
   Stuhler, K
AF Waldera-Lupa, Daniel Michael
   Etemad-Parishanzadeh, Omid
   Brocksieper, Mareike
   Kirchgaessler, Nina
   Seidel, Sabine
   Kowalski, Thomas
   Montesinos-Rongen, Manuel
   Deckert, Martina
   Schlegel, Uwe
   Stuehler, Kai
TI Proteomic changes in cerebrospinal fluid from primary central nervous
   system lymphoma patients are associated with protein ectodomain shedding
SO ONCOTARGET
LA English
DT Article
DE primary central nervous system lymphoma; proteomics; cerebrospinal
   fluid; ectodomain shedding; protein secretion
ID CSF SOLUBLE CD27; CD163; EXPRESSION; DIAGNOSIS; BLOOD; GENE;
   INTERLEUKIN-10; IDENTIFICATION; ANNOTATION; BIOMARKER
AB Primary central nervous system lymphomas (PCNSLs) are mature B-cell lymphomas confined to the central nervous system (CNS). Blood-brain barrier (BBB) dysfunction drastically alters the cerebrospinal fluid (CSF) proteome in PCNSL patients. To reveal the interaction of PCNSL tumors with CNS structures and the vasculature, we conducted a whole-proteome analysis of CSF from PCNSL patients (n = 17 at initial diagnosis) and tumor-free controls (n = 10) using label-free quantitative mass spectrometry. We identified 601 proteins in the CSF proteome using a one-step approach without further prefractionation, and quantified 438 proteins in detail using the Hi-N method. An immunoassay revealed that 70% of the patients in our unselected PCNSL patient cohort had BBB dysfunction. Correlation analysis indicated that 127 (30%) of the quantified proteins were likely increased in PCSNL patients due to BBB dysfunction. After the exclusion of these proteins, 66 were found to differ in abundance (fold-change > 2.0, p < 0.05) between PCNSL and control CSF proteomes, and most of those were associated with the CNS. These data also provide the first evidence that proteomic changes in CSF from PCNSL patients are mainly associated with protein ectodomain shedding, and that shedding of human leukocyte antigen class 2 proteins is a mechanism of tumor-cell immune evasion.
C1 [Waldera-Lupa, Daniel Michael; Etemad-Parishanzadeh, Omid; Brocksieper, Mareike; Kirchgaessler, Nina; Stuehler, Kai] Univ Klinikum Dusseldorf, Inst Mol Med, Mol Prote Lab, Dusseldorf, Germany.
   [Seidel, Sabine; Kowalski, Thomas; Schlegel, Uwe] Ruhr Univ Bochum, Dept Neurol, Knappschaftskrankenhaus, Bochum, Germany.
   [Montesinos-Rongen, Manuel; Deckert, Martina] Univ Cologne, Inst Neuropathol, Cologne, Germany.
   [Stuehler, Kai] Heinrich Heine Univ Dusseldorf, Biol Med Forschungszentrum, Dusseldorf, Germany.
C3 Heinrich Heine University Dusseldorf; Heinrich Heine University
   Dusseldorf Hospital; Ruhr University Bochum; University of Cologne;
   Heinrich Heine University Dusseldorf
RP Stuhler, K (corresponding author), Univ Klinikum Dusseldorf, Inst Mol Med, Mol Prote Lab, Dusseldorf, Germany.; Stuhler, K (corresponding author), Heinrich Heine Univ Dusseldorf, Biol Med Forschungszentrum, Dusseldorf, Germany.
EM kai.stuehler@uni-duesseldorf.de
RI Seidel, Sabine/HMW-0156-2023; Deckert, Marcel/M-4998-2016
OI Etemad-Parishanzadeh, Omid/0000-0003-3172-7512; Montesinos-Rongen,
   Manuel/0000-0003-4724-5526
FU Deutsche Forschungsgemeinschaft [STU 486/5-1, SCHL 268/4-1]; CRC [1208];
   Wilhelm Sander-Stiftung [2011.092.2]
FX This study was supported by Deutsche Forschungsgemeinschaft grants STU
   486/5-1 (to K.S, LZ) and SCHL 268/4-1 (to U.S.); CRC 1208, project Z01
   (to K.S. and D.W.-L.), Wilhelm Sander-Stiftung (Project-Nr. 2011.092.2.,
   to MD and MMR). The authors thank Dr. Linlin Zhao for the help and
   support in bioinformatic analysis.
CR Baraniskin Alexander, 2014, CNS Oncol, V3, P77, DOI 10.2217/cns.13.63
   Batchelor T, 2006, J CLIN ONCOL, V24, P1281, DOI 10.1200/JCO.2005.04.8819
   Begcevic I, 2016, CLIN PROTEOM, V13, DOI 10.1186/s12014-016-9111-3
   Bindea G, 2009, BIOINFORMATICS, V25, P1091, DOI 10.1093/bioinformatics/btp101
   Bosshart H, 1998, BLOOD, V92, P2252, DOI 10.1182/blood.V92.7.2252.2252_2252_2259
   Buechler C, 2000, J LEUKOCYTE BIOL, V67, P97, DOI 10.1002/jlb.67.1.97
   Carey BW, 2007, BIOCHEM J, V401, P121, DOI 10.1042/BJ20060847
   Conant K, 2010, NEUROSCIENCE, V166, P508, DOI 10.1016/j.neuroscience.2009.12.061
   Deckert M, 2011, LEUKEMIA, V25, P1797, DOI 10.1038/leu.2011.169
   Droste A, 1999, BIOCHEM BIOPH RES CO, V256, P110, DOI 10.1006/bbrc.1999.0294
   Duletic AN, 2008, INT J LAB HEMATOL, V30, P230, DOI 10.1111/j.1751-553X.2007.00951.x
   ERNERUDH J, 1987, ARCH NEUROL-CHICAGO, V44, P915, DOI 10.1001/archneur.1987.00520210017012
   Etzerodt A, 2014, J BIOL CHEM, V289, P778, DOI 10.1074/jbc.M113.520213
   Fischer L, 2009, CLIN CANCER RES, V15, P5968, DOI 10.1158/1078-0432.CCR-09-0108
   Furochi H, 2007, FEBS LETT, V581, P5743, DOI 10.1016/j.febslet.2007.11.036
   Geyer PE, 2016, CELL SYST, V2, P185, DOI 10.1016/j.cels.2016.02.015
   Guldbrandsen A, 2014, MOL CELL PROTEOMICS, V13, P3152, DOI 10.1074/mcp.M114.038554
   Hayashida K, 2010, ANAT REC, V293, P925, DOI 10.1002/ar.20757
   HOCHBERG FH, 1988, J NEUROSURG, V68, P835, DOI 10.3171/jns.1988.68.6.0835
   Jones K, 2013, CLIN CANCER RES, V19, P731, DOI 10.1158/1078-0432.CCR-12-2693
   Kendrick S, 2017, VIRCHOWS ARCH, V470, P113, DOI 10.1007/s00428-016-2041-7
   Kersten MJ, 1996, BLOOD, V87, P1985, DOI 10.1182/blood.V87.5.1985.1985
   Korfel A, 2013, NAT REV NEUROL, V9, P317, DOI 10.1038/nrneurol.2013.83
   Kuan CT, 2006, CLIN CANCER RES, V12, P1970, DOI 10.1158/1078-0432.CCR-05-2797
   Matsushita N, 2002, CLIN EXP IMMUNOL, V130, P156, DOI 10.1046/j.1365-2249.2002.01963.x
   Montesinos-Rongen M, 2008, LEUKEMIA, V22, P400, DOI 10.1038/sj.leu.2405019
   Murase S, 1998, CANCER LETT, V132, P181, DOI 10.1016/S0304-3835(98)00181-5
   Murase S, 2000, NEUROL RES, V22, P434
   Niedringhaus M, 2012, PLOS ONE, V7, DOI 10.1371/journal.pone.0042631
   Nijland M, 2017, LEUKEMIA LYMPHOMA, P1
   Peterson LN, 2012, ACAD MED, V87, P1355, DOI 10.1097/ACM.0b013e3182676c76
   Plotkin SR, 2001, LANCET ONCOL, V2, P354, DOI 10.1016/S1470-2045(00)00390-9
   Rabouille C, 2012, J CELL SCI, V125, P5251, DOI 10.1242/jcs.103630
   Raposo G, 1996, J EXP MED, V183, P1161, DOI 10.1084/jem.183.3.1161
   Reiber H, 2003, RESTOR NEUROL NEUROS, V21, P79
   REIBER H, 1987, CLIN CHIM ACTA, V163, P319, DOI 10.1016/0009-8981(87)90250-6
   Robinson AP, 2005, TREE PHYSIOL, V25, P903, DOI 10.1093/treephys/25.7.903
   Rose AAN, 2007, MOL CANCER RES, V5, P1001, DOI 10.1158/1541-7786.MCR-07-0119
   Rose AAN, 2010, PLOS ONE, V5, DOI 10.1371/journal.pone.0012093
   Roy S, 2008, J CLIN ONCOL, V26, P96, DOI 10.1200/JCO.2007.12.1053
   Rubenstein JL, 2013, BLOOD, V121, P4740, DOI 10.1182/blood-2013-01-476333
   Sasayama T, 2012, NEURO-ONCOLOGY, V14, P368, DOI 10.1093/neuonc/nor203
   Schlöndorff J, 1999, J CELL SCI, V112, P3603
   Schutzer SE, 2010, PLOS ONE, V5, DOI 10.1371/journal.pone.0010980
   TIBBLING G, 1977, SCAND J CLIN LAB INV, V37, P385, DOI 10.3109/00365517709091496
   Tse KF, 2006, CLIN CANCER RES, V12, P1373, DOI 10.1158/1078-0432.CCR-05-2018
   van der Pol E, 2012, PHARMACOL REV, V64, P676, DOI 10.1124/pr.112.005983
   Viaccoz A, 2015, NEURO-ONCOLOGY, V17, P1497, DOI 10.1093/neuonc/nov092
   WETERMAN MAJ, 1995, INT J CANCER, V60, P73, DOI 10.1002/ijc.2910600111
   Zetterberg H, 2009, J CLIN ONCOL, V27, P2302, DOI 10.1200/JCO.2008.19.8598
   Zhang Y, 2015, J PROTEOMICS, V119, P90, DOI 10.1016/j.jprot.2015.01.017
NR 51
TC 7
Z9 9
U1 0
U2 7
PU IMPACT JOURNALS LLC
PI ORCHARD PARK
PA 6666 E QUAKER ST, STE 1, ORCHARD PARK, NY 14127 USA
EI 1949-2553
J9 ONCOTARGET
JI Oncotarget
PD DEC 15
PY 2017
VL 8
IS 66
BP 110118
EP 110132
DI 10.18632/oncotarget.22654
PG 15
WC Oncology; Cell Biology
WE Science Citation Index Expanded (SCI-EXPANDED)
SC Oncology; Cell Biology
GA FS1VE
UT WOS:000419566000023
PM 29299134
OA Green Submitted, Green Published, gold
DA 2024-06-03
ER

PT J
AU Lee, J
   Shishido-Hara, Y
   Suzuki, K
   Shimizu, S
   Kobayashi, K
   Kamma, H
   Shiokawa, Y
   Nagane, M
AF Lee, Jeunghun
   Shishido-Hara, Yukiko
   Suzuki, Kaori
   Shimizu, Saki
   Kobayashi, Keiichi
   Kamma, Hiroshi
   Shiokawa, Yoshiaki
   Nagane, Motoo
TI Prognostic factors for primary central nervous system lymphomas treated
   with high-dose methotrexate-based chemo-radiotherapy
SO JAPANESE JOURNAL OF CLINICAL ONCOLOGY
LA English
DT Article
DE primary central nerves system lymphoma; prognostic marker; mismatch
   repair; cMYC; specific deep lesions
ID B-CELL LYMPHOMA; PRIMARY CNS LYMPHOMA; DNA MISMATCH REPAIR;
   INTERNATIONAL EXTRANODAL LYMPHOMA; RITUXIMAB PLUS CYCLOPHOSPHAMIDE;
   WHOLE-BRAIN RADIOTHERAPY; LUNG-RESISTANCE PROTEIN; GENE-EXPRESSION;
   MICROSATELLITE INSTABILITY; POOR-PROGNOSIS
AB Background: Expression of mismatch repair proteins, as well as specific deep locations and cMYC expression, may be novel prognostic and predictive markers for primary central nervous system lymphoma.Primary central nervous system lymphoma (PCNSL) remains an aggressive and refractory tumor despite high-dose methotrexate-based chemo-radiotherapy. Age and performance status have been shown to be important clinical prognostic factors, however others, especially molecular factors, affecting the prognosis are still uncertain.
   Methods: We investigate clinical, neuroimaging and immunohistochemical data in tissue from 41 PCNSL patients treated primarily with methotrexate-based chemo-radiotherapy and evaluate the influence of potential prognostic factors on clinical outcome as well as correlation among these factors.
   Results: Median progression-free survival (PFS) and overall survival (OS) were 29 and 73 months, respectively. Expression of the mismatch repair (MMR) proteins, MLH1, MSH2, MSH6 and PMS2, correlated tightly with each other and high expression of MSH2 was significantly associated with better OS and PFS (P = 0.005 and P = 0.007), while methotrexate metabolism- related proteins did not affect survival. In addition, low expression of PMS2 was an independent predictor of methotrexate resistance (P = 0.039). Among neuroimaging findings, involvement of the fornix and tegmentum/ velum were significantly associated with poorer OS (P < 0.001 and P = 0.013) and PFS (P = 0.014 and P = 0.043, respectively). Germinal center B cell (GCB)-PCNSL subtype as opposed to non-GCB subtype, tended toward better survival. Regarding oncogenes, cMYC-positive cases showed unfavorable OS (P = 0.046). By multivariate analysis, MSH2 and involvement of the fornix were independent predictors for both OS and PFS, whereas tegmentum/velum location and cMYC expression were significantly associated with OS.
   Conclusion: Although further studies are needed, these results suggest that MMR protein expression, as well as specific deep locations and cMYC expression, may be a novel prognostic and predictive markers for PCNSL.
C1 [Lee, Jeunghun; Suzuki, Kaori; Shimizu, Saki; Kobayashi, Keiichi; Shiokawa, Yoshiaki; Nagane, Motoo] Kyorin Univ, Fac Med, Dept Neurosurg, 6-20-2 Shinkawa, Mitaka, Tokyo 1818611, Japan.
   [Shishido-Hara, Yukiko] Tokyo Med Univ, Dept Anat Pathol, Tokyo, Japan.
   [Kamma, Hiroshi] Kyorin Univ, Dept Pathol, Fac Med, Tokyo, Japan.
C3 Kyorin University; Tokyo Medical University; Kyorin University
RP Nagane, M (corresponding author), Kyorin Univ, Fac Med, Dept Neurosurg, 6-20-2 Shinkawa, Mitaka, Tokyo 1818611, Japan.
EM mnagane@ks.kyorin-u.ac.jp
FU Japan Society for the Promotion of Science [23592140, 26462189];
   Grants-in-Aid for Scientific Research [26462189, 23592140, 15K06759,
   17K10873, 16H05442] Funding Source: KAKEN
FX This work was supported in part by Japan Society for the Promotion of
   Science Grants-in-Aid for Scientific Research 23592140 and 26462189 (to
   Y.S.).
CR Abrey LE, 2006, J CLIN ONCOL, V24, P5711, DOI 10.1200/JCO.2006.08.2941
   Abrey LE, 2005, J CLIN ONCOL, V23, P5034, DOI 10.1200/JCO.2005.13.524
   Alizadeh AA, 2000, NATURE, V403, P503, DOI 10.1038/35000501
   Bouwman P, 2012, NAT REV CANCER, V12, P587, DOI 10.1038/nrc3342
   Cahill DP, 2007, CLIN CANCER RES, V13, P2038, DOI 10.1158/1078-0432.CCR-06-2149
   Camilleri-Broët S, 2006, BLOOD, V107, P190, DOI 10.1182/blood-2005-03-1024
   Chang CC, 2003, ARCH PATHOL LAB MED, V127, P208
   Choi WWL, 2009, CLIN CANCER RES, V15, P5494, DOI 10.1158/1078-0432.CCR-09-0113
   de Miranda NFCC, 2013, J EXP MED, V210, P1729, DOI 10.1084/jem.20122842
   Felsberg J, 2011, INT J CANCER, V129, P659, DOI 10.1002/ijc.26083
   Ferreri AJM, 2003, J CLIN ONCOL, V21, P266, DOI 10.1200/JCO.2003.09.139
   Ferreri AJM, 2016, LANCET HAEMATOL, V3, pE217, DOI 10.1016/S2352-3026(16)00036-3
   Ferreri AJM, 2009, LANCET, V374, P1512, DOI 10.1016/S0140-6736(09)61416-1
   Feugier P, 2005, J CLIN ONCOL, V23, P4117, DOI 10.1200/JCO.2005.09.131
   Filipits M, 2000, CLIN CANCER RES, V6, P3417
   Fink D, 1998, CLIN CANCER RES, V4, P1
   Fukumura K, 2016, ACTA NEUROPATHOL, V131, P865, DOI 10.1007/s00401-016-1536-2
   Green TM, 2012, J CLIN ONCOL, V30, P3460, DOI 10.1200/JCO.2011.41.4342
   Hans CP, 2004, BLOOD, V103, P275, DOI 10.1182/blood-2003-05-1545
   Hassen Samar, 2012, World J Gastrointest Pathophysiol, V3, P71, DOI 10.4291/wjgp.v3.i3.71
   Hayabuchi N, 1999, INT J RADIAT ONCOL, V44, P265, DOI 10.1016/S0360-3016(98)00564-1
   Hegi ME, 2005, NEW ENGL J MED, V352, P997, DOI 10.1056/NEJMoa043331
   Horn H, 2013, BLOOD, V121, P2253, DOI 10.1182/blood-2012-06-435842
   Hu SM, 2013, BLOOD, V121, P4021, DOI 10.1182/blood-2012-10-460063
   Huang X, 2013, J CLIN ONCOL, V31, P4520, DOI 10.1200/JCO.2012.45.6004
   Johnson NA, 2012, J CLIN ONCOL, V30, P3452, DOI 10.1200/JCO.2011.41.0985
   Kinoshita M, 2014, NEURO-ONCOLOGY, V16, P728, DOI 10.1093/neuonc/not319
   Kreher S, 2015, NEURO-ONCOLOGY, V17, P1016, DOI 10.1093/neuonc/nov046
   Kunishio Katsuzo, 2004, Brain Tumor Pathol, V21, P57, DOI 10.1007/BF02484511
   Lanza G, 2002, MODERN PATHOL, V15, P741, DOI 10.1097/01.MP.0000018979.68686.B2
   Levy O, 2008, CANCER, V112, P151, DOI 10.1002/cncr.23149
   Lin CH, 2006, CLIN CANCER RES, V12, P1152, DOI 10.1158/1078-0432.CCR-05-1699
   List AF, 1996, BLOOD, V87, P2464, DOI 10.1182/blood.V87.6.2464.bloodjournal8762464
   Lossos C, 2014, BRIT J HAEMATOL, V165, P640, DOI 10.1111/bjh.12801
   Martin SA, 2010, CLIN CANCER RES, V16, P5107, DOI 10.1158/1078-0432.CCR-10-0821
   Mead GM, 2000, CANCER, V89, P1359, DOI 10.1002/1097-0142(20000915)89:6<1359::AID-CNCR21>3.0.CO;2-9
   Morris PG, 2013, J CLIN ONCOL, V31, P3971, DOI 10.1200/JCO.2013.50.4910
   O'Brien V, 2006, CARCINOGENESIS, V27, P682, DOI 10.1093/carcin/bgi298
   Plasschaert SLA, 2005, CLIN CANCER RES, V11, P8661, DOI 10.1158/1078-0432.CCR-05-1096
   Raoux D, 2010, NEUROPATHOLOGY, V30, P232, DOI 10.1111/j.1440-1789.2009.01074.x
   Reni M, 1997, ANN ONCOL, V8, P227, DOI 10.1023/A:1008201717089
   Rosenwald A, 2002, NEW ENGL J MED, V346, P1937, DOI 10.1056/NEJMoa012914
   Roser F, 2004, SURG NEUROL, V62, P393, DOI 10.1016/j.surneu.2003.11.038
   Rubenstein JL, 2013, J CLIN ONCOL, V31, P3061, DOI 10.1200/JCO.2012.46.9957
   Scott DW, 2014, BLOOD, V123, P1214, DOI 10.1182/blood-2013-11-536433
   Seifert M, 2006, J MOL HISTOL, V37, P301, DOI 10.1007/s10735-006-9062-5
   Seki R, 2010, ANN ONCOL, V21, P833, DOI 10.1093/annonc/mdp481
   Shibamoto Y, 2008, NEURO-ONCOLOGY, V10, P560, DOI 10.1215/15228517-2008-028
   Song MK, 2011, J NEURO-ONCOL, V104, P825, DOI 10.1007/s11060-011-0555-z
   Stefansson I, 2002, CLIN CANCER RES, V8, P138
   Taubert HW, 2003, CANCER-AM CANCER SOC, V97, P2273, DOI 10.1002/cncr.11326
   Thiel E, 2010, LANCET ONCOL, V11, P1036, DOI 10.1016/S1470-2045(10)70229-1
   Villano JL, 2011, BRIT J CANCER, V105, P1414, DOI 10.1038/bjc.2011.357
   Weller M, 2012, NEURO-ONCOLOGY, V14, P1481, DOI 10.1093/neuonc/nos159
   Zhang H, 1999, CANCER RES, V59, P3021
NR 55
TC 7
Z9 9
U1 0
U2 2
PU OXFORD UNIV PRESS
PI OXFORD
PA GREAT CLARENDON ST, OXFORD OX2 6DP, ENGLAND
SN 0368-2811
EI 1465-3621
J9 JPN J CLIN ONCOL
JI Jpn. J. Clin. Oncol.
PD OCT
PY 2017
VL 47
IS 10
BP 925
EP 934
DI 10.1093/jjco/hyx098
PG 10
WC Oncology
WE Science Citation Index Expanded (SCI-EXPANDED)
SC Oncology
GA FI9TQ
UT WOS:000412352600004
PM 28981733
OA Bronze
DA 2024-06-03
ER

PT J
AU Lin, TK
   Yeh, TH
   Hsu, PW
   Chuang, CC
   Tu, PH
   Chen, PY
   Jung, SM
   Wei, KC
   Huang, YC
AF Lin, Tzu-Kang
   Yeh, Tu-Hsueh
   Hsu, Peng-Wei
   Chuang, Chih-Cheng
   Tu, Po-Hsun
   Chen, Pin-Yuan
   Jung, Shih-Ming
   Wei, Kuo-Chen
   Huang, Yin-Cheng
TI Primary Central Nervous System Lymphomas of the Brain: A Retrospective
   Analysis in a Single Institution
SO WORLD NEUROSURGERY
LA English
DT Article
DE Chemotherapy; Overall survival; Primary CNS lymphoma; Radiation therapy
ID PRIMARY CNS LYMPHOMA; HIGH-DOSE METHOTREXATE; NON-HODGKINS-LYMPHOMA;
   RANDOMIZED PHASE-III; RADIOTHERAPY; EXPERIENCE; SURVIVAL
AB BACKGROUND: Primary central nervous system lymphomas (PCNSLs) are relatively rare brain tumors. Accurate diagnosis is usually made by surgical biopsy. In addition to surgical biopsy and decompression, treatment options include high-dose methotrexate and chemotherapy, radiation therapy, and stem cell therapy. Because of the rarity of this disease, guidelines for PCNSL diagnosis and treatment usually are formed from a large series of experiences.
   METHODS: We retrospectively reviewed 79 patients in our tertiary referral center during a 13-year period. All patients with PCNSL underwent surgical or bone marrow biopsy procedures, and diagnoses were confirmed by hematologists or neuropathologists. At the time of diagnosis, 44 patients presented with a single lesion. Human immunodeficiency virus was confirmed positive in 1 patient. The standard therapy protocol included high-dose methotrexate (intravenous and intrathecal) and chemotherapy with cytosine arabinoside, followed by external irradiation of the brain.
   RESULTS: Significant prognostic factors in these patients were low serum lactate dehydrogenase levels and radiation therapy. Multiplicity of lesions at time of diagnosis did not imply a worse outcome, and surgical resection and debulking did not show a significant survival benefit.
   CONCLUSIONS: PCNSL has a poor prognosis. Further clinical trials and diagnostic tools are needed to reveal the complexity of this disease.
C1 [Lin, Tzu-Kang; Hsu, Peng-Wei; Chuang, Chih-Cheng; Tu, Po-Hsun; Wei, Kuo-Chen; Huang, Yin-Cheng] Chang Gung Mem Hosp, Linkou Branch, Dept Neurosurg, Taoyuan, Taiwan.
   [Jung, Shih-Ming] Chang Gung Mem Hosp, Linkou Branch, Dept Pathol, Taoyuan, Taiwan.
   [Yeh, Tu-Hsueh] Taipei Med Univ, Dept Neurol, Taipei, Taiwan.
   [Yeh, Tu-Hsueh] Taipei Med Univ Hosp, Taipei, Taiwan.
   [Lin, Tzu-Kang; Hsu, Peng-Wei; Chuang, Chih-Cheng; Tu, Po-Hsun; Chen, Pin-Yuan; Jung, Shih-Ming; Wei, Kuo-Chen; Huang, Yin-Cheng] Chang Gung Univ, Dept Med, Taoyuan, Taiwan.
   [Chen, Pin-Yuan] Chang Gung Mem Hosp, Dept Neurosurg, Keelung, Taiwan.
C3 Chang Gung Memorial Hospital; Chang Gung Memorial Hospital; Taipei
   Medical University; Taipei Medical University; Taipei Medical University
   Hospital; Chang Gung University; Chang Gung Memorial Hospital
RP Huang, YC (corresponding author), Chang Gung Mem Hosp, Linkou Branch, Dept Neurosurg, Taoyuan, Taiwan.; Huang, YC (corresponding author), Chang Gung Univ, Dept Med, Taoyuan, Taiwan.
EM ns3068@gmail.com
OI Wei, Kuochen/0000-0003-3505-2196
CR Alnahhas I, 2015, NEUROLOGY, V85, pE187, DOI 10.1212/WNL.0000000000002213
   Bayraktar S, 2011, J NEURO-ONCOL, V101, P257, DOI 10.1007/s11060-010-0252-3
   Doolittle ND, 2013, NEUROLOGY, V81, P84, DOI 10.1212/WNL.0b013e318297eeba
   Etgen T, 2013, ACTA NEUROPSYCHIATR, V25, P248, DOI 10.1017/neu.2013.19
   Ferreri AJM, 2003, J CLIN ONCOL, V21, P266, DOI 10.1200/JCO.2003.09.139
   Ferreri AJM, 2009, LANCET, V374, P1512, DOI 10.1016/S0140-6736(09)61416-1
   Haldorsen IS, 2008, BMC CANCER, V8, DOI 10.1186/1471-2407-8-225
   Hoang-Xuan K, 2015, LANCET ONCOL, V16, pE322, DOI 10.1016/S1470-2045(15)00076-5
   Korfel A, 2015, NEUROLOGY, V84, P1242, DOI 10.1212/WNL.0000000000001395
   Lu RQ, 2013, PLOS ONE, V8, DOI 10.1371/journal.pone.0074853
   Marretta L, 2011, EUR J MED RES, V16, P197, DOI 10.1186/2047-783X-16-5-197
   Maza S, 2013, RADIOL ONCOL, V47, P103, DOI 10.2478/raon-2013-0016
   MILLER DC, 1994, CANCER-AM CANCER SOC, V74, P1383, DOI 10.1002/1097-0142(19940815)74:4<1383::AID-CNCR2820740432>3.0.CO;2-1
   Nicolaides, 1998, Oncologist, V3, P189
   O'Neill BP, 1999, INT J RADIAT ONCOL, V43, P559, DOI 10.1016/S0360-3016(98)00450-7
   Shibamoto Y, 2013, ONCOL REV, V7, P27, DOI 10.4081/oncol.2013.e4
   Stanojevic G Z, 2008, Acta Chir Iugosl, V55, P109
   Taillibert S, 2008, J NEURO-ONCOL, V86, P225, DOI 10.1007/s11060-007-9468-2
   Thiel E, 2010, LANCET ONCOL, V11, P1036, DOI 10.1016/S1470-2045(10)70229-1
   Toh CH, 2013, AM J NEURORADIOL, V34, P1145, DOI 10.3174/ajnr.A3383
   Villano JL, 2011, BRIT J CANCER, V105, P1414, DOI 10.1038/bjc.2011.357
   Yi JH, 2011, ANN ONCOL, V22, P1636, DOI 10.1093/annonc/mdq645
   Zhu JJ, 2009, NEURO-ONCOLOGY, V11, P211, DOI 10.1215/15228517-2008-067
NR 23
TC 7
Z9 7
U1 0
U2 11
PU ELSEVIER SCIENCE INC
PI NEW YORK
PA 360 PARK AVE SOUTH, NEW YORK, NY 10010-1710 USA
SN 1878-8750
EI 1878-8769
J9 WORLD NEUROSURG
JI World Neurosurg.
PD JUL
PY 2017
VL 103
BP 550
EP 556
DI 10.1016/j.wneu.2017.03.095
PG 7
WC Clinical Neurology; Surgery
WE Science Citation Index Expanded (SCI-EXPANDED)
SC Neurosciences & Neurology; Surgery
GA FA5JR
UT WOS:000405479900072
PM 28363832
DA 2024-06-03
ER

PT J
AU Wang, L
   Luo, L
   Gao, Z
   Liu, SF
   Liu, CJ
   Ma, DX
   Chen, JG
   Cao, WR
   Yin, AM
   Xu, JW
   Wang, SL
   Zhuo, DJ
   Geng, B
   Zhao, SS
   Wang, FY
   Yang, N
   Guan, LX
   Gu, ZY
   Gao, CJ
AF Wang, Li
   Luo, Lan
   Gao, Zhe
   Liu, Shu-Feng
   Liu, Cheng-Jun
   Ma, De-Xun
   Chen, Ji-Gang
   Cao, Wu-Rui
   Yin, Ai-Min
   Xu, Jia-Wen
   Wang, Song-Lei
   Zhuo, Du-Jun
   Geng, Bin
   Zhao, Sha-Sha
   Wang, Fei-Yan
   Yang, Nan
   Guan, Li-Xun
   Gu, Zhen-Yang
   Gao, Chun-Ji
TI The diagnostic and prognostic value of interleukin-10 in cerebrospinal
   fluid for central nervous system lymphoma: a meta-analysis
SO LEUKEMIA & LYMPHOMA
LA English
DT Article
DE Cerebrospinal fluid; interleukin-10; central nervous system lymphoma;
   meta-analysis; diagnosis; prognosis
ID B-CELL LYMPHOMA; PRIMARY CNS LYMPHOMA; INTRAOCULAR LYMPHOMA; IL-10;
   BIOMARKER; ACTIVATION; PROTEIN; MARKER; PCNSL; BCL-2
AB Central nervous system lymphoma (CNSL) presents diagnostic and prognostic challenges. The aim of this meta-analysis was to evaluate the diagnostic and prognostic value of interleukin (IL)-10 in cerebrospinal fluid (CSF) for CNSL comprehensively. PubMed and Cochrane Library databases were searched through September 2016. Four studies with 212 CNSL patients and 262 control patients were included. The pooled sensitivity and specificity of CSF IL-10 for diagnosing CNSL were 81% (95% CI: 66-91%) and 97% (95% CI: 83-100%), respectively. The summary receiver operating characteristic (SROC) curve indicated that the area under the curve was 0.95 (0.93-0.97). The ROC curve based on extracted individual data showed that the optimal cutoff value was 6.88pg/ml. Moreover, elevated CSF IL-10 was found to be associated with shorter progression-free survival (hazard ratio: 2.89, 95% CI: 1.13-7.41, p=.027). In conclusion, our meta-analysis showed that CSF IL-10 is an effective diagnostic and prognostic biomarker for CNSL.
C1 [Wang, Li; Liu, Shu-Feng; Liu, Cheng-Jun; Ma, De-Xun; Chen, Ji-Gang; Cao, Wu-Rui; Yin, Ai-Min; Xu, Jia-Wen; Wang, Song-Lei; Zhuo, Du-Jun; Geng, Bin] Chinese Peoples Liberat Army PLA, Hosp 401, Laoshan Branch, Dept Hematol, Qingdao, Peoples R China.
   [Wang, Li; Luo, Lan; Gao, Zhe; Zhao, Sha-Sha; Wang, Fei-Yan; Yang, Nan; Guan, Li-Xun; Gu, Zhen-Yang; Gao, Chun-Ji] Chinese Peoples Liberat Army Gen Hosp, Dept Hematol, Beijing, Peoples R China.
   [Gao, Zhe] Hebei Med Univ, Dept Hematol, Hosp 4, Shijiazhuang, Peoples R China.
C3 Chinese People's Liberation Army General Hospital; Hebei Medical
   University
RP Gao, CJ (corresponding author), Chinese Peoples Liberat Army PLA, Dept Hematol, Gen Hosp, 28 Fuxing Rd, Beijing 100853, Peoples R China.; Liu, SF (corresponding author), 401 Hosp Chinese PLA, Laoshan Branch, Dept Hematol, 109 Laoshan Rd, Qingdao 266101, Peoples R China.
EM wf8439231@163.com; gaochunji@medmail.com.cn
RI xu, jiawen/KGK-4238-2024; li, fei/JYP-3334-2024; Xu,
   Jiawen/JEF-5028-2023; xu, jia/GSD-6347-2022; Wang, Li/JZU-0042-2024;
   luo, lan/JTT-0853-2023
OI Wang, Li/0000-0002-4706-2482; 
FU National Natural Science Foundation of China [81270642, 81070451];
   Beijing Natural Science Foundation [7162175]; Hainan Social Development
   Special Funding [SF201306]; Four Hundreds Program of Chinese PLA General
   Hospital [YS201451]
FX This work was supported by the National Natural Science Foundation of
   China (Nos. 81270642 and 81070451), Beijing Natural Science Foundation
   (No. 7162175), Hainan Social Development Special Funding (No. SF201306),
   and Four Hundreds Program of Chinese PLA General Hospital (No.
   YS201451).
CR Alas S, 2001, CLIN CANCER RES, V7, P709
   Cassoux N, 2007, INVEST OPHTH VIS SCI, V48, P3253, DOI 10.1167/iovs.06-0031
   DERSIMONIAN R, 1986, CONTROL CLIN TRIALS, V7, P177, DOI 10.1016/0197-2456(86)90046-2
   Fisson S, 2013, PLOS ONE, V8, DOI 10.1371/journal.pone.0052385
   Gupta M, 2012, BLOOD, V119, P2844, DOI 10.1182/blood-2011-10-388538
   Higgins JPT, 2002, STAT MED, V21, P1539, DOI 10.1002/sim.1186
   Kimura K, 2012, JPN J OPHTHALMOL, V56, P383, DOI 10.1007/s10384-012-0150-7
   Kosaka N, 2008, AM J ROENTGENOL, V190, pW365, DOI 10.2214/AJR.07.2660
   LEVY Y, 1994, J CLIN INVEST, V93, P424, DOI 10.1172/JCI116977
   Li DD, 2015, PLOS ONE, V10, DOI 10.1371/journal.pone.0132620
   Mabray MC, 2016, AM J NEURORADIOL, V37, P74, DOI 10.3174/ajnr.A4450
   MASOOD R, 1995, BLOOD, V85, P3423, DOI 10.1182/blood.V85.12.3423.bloodjournal85123423
   Mizowaki T, 2015, J NEURO-ONCOL, V124, P165, DOI 10.1007/s11060-015-1843-9
   Nguyen-Them L, 2016, EUR J CANCER, V61, P69, DOI 10.1016/j.ejca.2016.03.080
   Olson JE, 2002, CANCER, V95, P1504, DOI 10.1002/cncr.10851
   Pels H, 2010, NEURO-ONCOLOGY, V12, P720, DOI 10.1093/neuonc/noq010
   Roy S, 2008, J CLIN ONCOL, V26, P96, DOI 10.1200/JCO.2007.12.1053
   Rubenstein JL, 2013, BLOOD, V121, P4740, DOI 10.1182/blood-2013-01-476333
   Salmaggi A, 2000, ANN NEUROL, V47, P137, DOI 10.1002/1531-8249(200001)47:1<137::AID-ANA27>3.0.CO;2-K
   Sasagawa Y, 2015, J NEURO-ONCOL, V121, P177, DOI 10.1007/s11060-014-1622-z
   Sasayama T, 2016, BRAIN PATHOL, V26, P479, DOI 10.1111/bpa.12318
   Sasayama T, 2012, NEURO-ONCOLOGY, V14, P368, DOI 10.1093/neuonc/nor203
   Tierney JF, 2007, TRIALS, V8, DOI 10.1186/1745-6215-8-16
   Touitou V, 2015, CURR OPIN OPHTHALMOL, V26, P526, DOI 10.1097/ICU.0000000000000213
   Wang L, 2016, ONCOTARGET, V7, P61764, DOI 10.18632/oncotarget.11238
   Whiting PF, 2011, ANN INTERN MED, V155, P529, DOI 10.7326/0003-4819-155-8-201110180-00009
NR 26
TC 7
Z9 7
U1 0
U2 2
PU TAYLOR & FRANCIS LTD
PI ABINGDON
PA 2-4 PARK SQUARE, MILTON PARK, ABINGDON OR14 4RN, OXON, ENGLAND
SN 1042-8194
EI 1029-2403
J9 LEUKEMIA LYMPHOMA
JI Leuk. Lymphoma
PY 2017
VL 58
IS 10
BP 2452
EP 2459
DI 10.1080/10428194.2017.1289523
PG 8
WC Oncology; Hematology
WE Science Citation Index Expanded (SCI-EXPANDED)
SC Oncology; Hematology
GA EZ2WO
UT WOS:000404572000023
PM 28278715
DA 2024-06-03
ER

PT J
AU Qian, LR
   Zhou, CH
   Shen, JL
   Cen, J
   Yin, WJ
AF Qian, Liren
   Zhou, Chunhui
   Shen, Jianliang
   Cen, Jian
   Yin, Wenjie
TI Treatment of newly diagnosed B-cell origin primary CNS lymphoma with
   systemic R-IDARAM chemotherapy and intrathecal immunochemotherapy
SO ONCOTARGET
LA English
DT Article
DE R-IDARAM; primary CNS lymphoma; diffuse large B-cell lymphoma;
   rituximab; immunochemotherapy
ID CENTRAL-NERVOUS-SYSTEM; WHOLE-BRAIN RADIOTHERAPY; HIGH-DOSE
   METHOTREXATE; NON-HODGKINS-LYMPHOMA; RECURRENT CNS; PHASE-II; RITUXIMAB;
   TRIAL; CYTARABINE; THERAPY
AB Background: Primary central nervous system lymphoma (PCNSL) is a rare subtype of non-Hodgkin's lymphoma (NHL). The aim was to evaluate response rate, progression free survival (PFS), overall survival (OS), and toxicity in PCNSL after systemic R-IDARAM and intrathecal immunochemotherapy with deferred radiotherapy.
   Results: The response rate was 94% with 17 (89%) complete responses and 1 (5%) partial responses. Follow-up time is from 5 to 63 months (median, 39 months). Median survival has not been reached. 3-year overall survival and progression-free survival rates were 84.2% (CI 72.6% to 99.8%) and 63.2% (CI 41.4% to 73.8%). Systemic toxicity was mainly hematologic. Neurocognitive and neuromotor deterioration as a result of treatment occurred in only one patient (5%).
   Patients and Methods: From September 2010 to June 2015, 19 consecutive patients with PCNSL (median age, 54 years) were enrolled into a pilot phase II study evaluating immunochemotherapy without radiotherapy. The patients were accrued to a chemotherapy regimen that incorporated rituximab, idarubicin, dexamethasone, cytarabine (Ara-c) and methotrexate (MTX) combined with intrathecal rituximab, MTX, dexamethasone and Ara-c.
   Conclusions: The results indicate that R-IDARAM regimen with intrathecal immunochemotherapy is generally well tolerated and produces a high complete response rate and survival rate.
C1 [Qian, Liren; Shen, Jianliang; Cen, Jian; Yin, Wenjie] Navy Gen Hosp, Dept Hematol, Beijing, Peoples R China.
   [Zhou, Chunhui] Navy Gen Hosp, Dept Neurosurg, Beijing, Peoples R China.
C3 Sixth Medical Center of Chinese PLA General Hospital; Sixth Medical
   Center of Chinese PLA General Hospital
RP Qian, LR (corresponding author), Navy Gen Hosp, Dept Hematol, Beijing, Peoples R China.
EM qlr2007@126.com
RI Qian, Liren/I-2417-2019
OI Qian, Liren/0000-0002-7750-9177
FU National Natural Science Foundation of China [81072241]
FX This work was supported by a grant from the National Natural Science
   Foundation of China (Grant No. 81072241).
CR Batchelor T, 2003, J CLIN ONCOL, V21, P1044, DOI 10.1200/JCO.2003.03.036
   Bessell EM, 2001, INT J RADIAT ONCOL, V50, P457, DOI 10.1016/S0360-3016(01)01451-1
   DEANGELIS LM, 1992, J CLIN ONCOL, V10, P635, DOI 10.1200/JCO.1992.10.4.635
   DONEHOWER RC, 1986, CANCER TREAT REP, V70, P1059
   EBY NL, 1988, CANCER-AM CANCER SOC, V62, P2461, DOI 10.1002/1097-0142(19881201)62:11<2461::AID-CNCR2820621135>3.0.CO;2-M
   Feugier P, 2004, ANN ONCOL, V15, P129, DOI 10.1093/annonc/mdh013
   Gerstner ER, 2010, ARCH NEUROL-CHICAGO, V67, P291, DOI 10.1001/archneurol.2010.3
   HARRIS NL, 1994, BLOOD, V84, P1361
   Herrlinger U, 2002, ANN NEUROL, V51, P247, DOI 10.1002/ana.10102
   Jahnke K, 2005, BRIT J HAEMATOL, V128, P616, DOI 10.1111/j.1365-2141.2004.05361.x
   MACDONALD DR, 1990, J CLIN ONCOL, V8, P1277, DOI 10.1200/JCO.1990.8.7.1277
   Maciocia P, 2016, BRIT J HAEMATOL, V172, P545, DOI 10.1111/bjh.13867
   McAllister LD, 2000, NEUROSURGERY, V46, P51, DOI 10.1093/neurosurgery/46.1.51
   MILLER DC, 1994, CANCER-AM CANCER SOC, V74, P1383, DOI 10.1002/1097-0142(19940815)74:4<1383::AID-CNCR2820740432>3.0.CO;2-1
   Moreton P, 2004, CANCER CHEMOTH PHARM, V53, P324, DOI 10.1007/s00280-003-0737-2
   Morris PG, 2013, J CLIN ONCOL, V31, P3971, DOI 10.1200/JCO.2013.50.4910
   NELSON DF, 1992, INT J RADIAT ONCOL, V23, P9, DOI 10.1016/0360-3016(92)90538-S
   Olson JE, 2002, CANCER, V95, P1504, DOI 10.1002/cncr.10851
   Omuro A, 2015, BLOOD, V125, P1403, DOI 10.1182/blood-2014-10-604561
   Poortmans PMP, 2003, J CLIN ONCOL, V21, P4483, DOI 10.1200/JCO.2003.03.108
   REID JM, 1990, CANCER RES, V50, P6525
   Rubenstein JL, 2007, J CLIN ONCOL, V25, P1350, DOI 10.1200/JCO.2006.09.7311
   Rubenstein JL, 2013, BLOOD, V121, P745, DOI 10.1182/blood-2012-07-440974
   Rubenstein JL, 2003, BLOOD, V101, P466, DOI 10.1182/blood-2002-06-1636
   Shah GD, 2007, J CLIN ONCOL, V25, P4730, DOI 10.1200/JCO.2007.12.5062
   Stewart PA, 2000, CELL MOL NEUROBIOL, V20, P149, DOI 10.1023/A:1007026504843
   Thall PF, 1996, J CLIN ONCOL, V14, P296, DOI 10.1200/JCO.1996.14.1.296
   Thiel E, 2010, LANCET ONCOL, V11, P1036, DOI 10.1016/S1470-2045(10)70229-1
   WALKER MD, 1976, CANCER TREAT REP, V60, P725
   Yilmaz M, 2008, HEMATOLOGY, V13, P107, DOI 10.1179/102453308X315870
   Zhao DF, 2014, J CELL MOL MED, V18, P1081, DOI 10.1111/jcmm.12252
NR 31
TC 7
Z9 8
U1 0
U2 1
PU IMPACT JOURNALS LLC
PI ORCHARD PARK
PA 6666 E QUAKER ST, STE 1, ORCHARD PARK, NY 14127 USA
EI 1949-2553
J9 ONCOTARGET
JI Oncotarget
PD MAY 3
PY 2016
VL 7
IS 18
BP 25783
EP 25790
DI 10.18632/oncotarget.8370
PG 8
WC Oncology; Cell Biology
WE Science Citation Index Expanded (SCI-EXPANDED)
SC Oncology; Cell Biology
GA DO3ZW
UT WOS:000377722300067
PM 27029056
OA Green Published, Green Submitted, gold
DA 2024-06-03
ER

PT J
AU Nael, A
   Walavalkar, V
   Wu, W
   Nael, K
   Kim, R
   Rezk, S
   Zhao, XH
AF Nael, Ali
   Walavalkar, Vighnesh
   Wu, William
   Nael, Kambiz
   Kim, Ronald
   Rezk, Sherif
   Zhao, Xiaohui
TI CD4-Positive T-Cell Primary Central Nervous System Lymphoma in an HIV
   Positive Patient
SO AMERICAN JOURNAL OF CLINICAL PATHOLOGY
LA English
DT Article
DE Primary central nervous system lymphoma; CD4-positive T-cell lymphoma;
   HIV; EBV
ID EPSTEIN-BARR-VIRUS; ACQUIRED-IMMUNODEFICIENCY-SYNDROME; IMMUNE
   ACTIVATION; MICROBIAL TRANSLOCATION; AIDS; BRAIN; MALIGNANCIES; MARKERS;
   CANCER; LOAD
AB Objectives: Primary central nervous system lymphomas (PCNSLs) in patients with human immunodeficiency virus (HIV) are predominantly B-cell lymphomas associated with Epstein-Barr virus (EBV) and rarely CD8-positive T-cell PCNSLs.
   Methods: Patient history, laboratory results, cerebrospinal fluid (CSF), imaging, and brain biopsy specimens were reviewed and tested for T-cell receptor clonality.
   Results: A 64-year-old HIV positive woman sought treatment for lethargy and left-sided weakness. Brain imaging showed regional increased T2 signal with restricted diffusion in cerebral hemispheres. CSF flow cytometly revealed CD4-positive T lymphocytes with loss of CD3, CD5, and CD7. EBV-positive T-cell lymphoma was immunohistochemically confirmed on brain biopsy specimens. Molecular analysis detected clonal T-cell receptor gene rearrangement. The patient received intrathecal methotrexate and whole-brain radiation. She did not respond to treatment and was eventually placed in hospice care.
   Conclusions: To our knowledge, this is the first report of CD4-positive T-cell PCNSL in an HIV-positive patient and will help to raise clinical awareness of this previously unknown entity.
C1 [Nael, Ali; Walavalkar, Vighnesh; Kim, Ronald; Rezk, Sherif; Zhao, Xiaohui] Univ Calif Irvine, Pathol & Lab Med, Irvine, CA USA.
   [Wu, William] Presbyterian Hosp, Weill Cornell Med Coll, Pathol & Lab Med, New York, NY USA.
   [Nael, Kambiz] Univ Arizona, Med Ctr, Med Imaging, Tucson, AZ USA.
C3 University of California System; University of California Irvine;
   Cornell University; Weill Cornell Medicine; NewYork-Presbyterian
   Hospital; University of Arizona
RP Zhao, XH (corresponding author), 101 City Dr South,Bldg 1,Rm 3003, Orange, CA 92868 USA.
EM zhaox@uci.edu
RI Wang, william/IVV-3672-2023; wu, william/HII-5817-2022
OI Nael, Ali/0000-0002-9671-5531
CR [Anonymous], 2008, WHO Classification of Tumors of Haematopoietic and Lymphoid Tissues
   [Anonymous], INT C AIDS
   [Anonymous], CASE REP RADIOL
   Aydin F, 1998, ARCH PATHOL LAB MED, V122, P361
   Bindal AK, 1997, J NEURO-ONCOL, V31, P267, DOI 10.1023/A:1005769406324
   Breen EC, 2011, CANCER EPIDEM BIOMAR, V20, P1303, DOI 10.1158/1055-9965.EPI-11-0037
   Brenchley JM, 2006, NAT MED, V12, P1365, DOI 10.1038/nm1511
   Cáceres W, 2010, P R HEALTH SCI J, V29, P70
   Castillo JJ, 2011, AM J HEMATOL, V86, P256, DOI 10.1002/ajh.21947
   Cavaliere R, 2010, CANCER-AM CANCER SOC, V116, P863, DOI 10.1002/cncr.24834
   Chen MR, 2011, FRONT MICROBIOL, V2, DOI 10.3389/fmicb.2011.00005
   Cobo F, 2007, NEUROPATHOLOGY, V27, P396, DOI 10.1111/j.1440-1789.2007.00784.x
   Coleman CB, 2015, J VIROL, V89, P2301, DOI 10.1128/JVI.03001-14
   Corcoran C, 2008, J CLIN VIROL, V42, P433, DOI 10.1016/j.jcv.2008.03.017
   Engels EA, 2010, JAIDS-J ACQ IMM DEF, V54, P78, DOI 10.1097/01.qai.0000371677.48743.8d
   Flinn Ian W., 1996, Current Opinion in Oncology, V8, P373, DOI 10.1097/00001622-199609000-00007
   Franceschi S, 2010, BRIT J CANCER, V103, P416, DOI 10.1038/sj.bjc.6605756
   Gasser O, 2007, PLOS MED, V4, P556, DOI 10.1371/journal.pmed.0040096
   Gerard LM, 2011, LEUKEMIA LYMPHOMA, V52, P1882, DOI 10.3109/10428194.2011.584004
   Giagulli C, 2011, PLOS ONE, V6, DOI 10.1371/journal.pone.0017831
   Giunco S, 2013, CLIN CANCER RES, V19, P2036, DOI 10.1158/1078-0432.CCR-12-2537
   González-Aguilar A, 2011, CURR OPIN ONCOL, V23, P648, DOI 10.1097/CCO.0b013e32834b6adc
   Graber JJ, 2011, CURR OPIN NEUROL, V24, P633, DOI 10.1097/WCO.0b013e32834cbdef
   HERNDIER BG, 1992, BLOOD, V79, P1768
   Hoffmann C, 2015, HIV MED, V16, P261, DOI 10.1111/hiv.12200
   Jacobson Caron A, 2012, Adv Hematol, V2012, P507257, DOI 10.1155/2012/507257
   Knowles DM, 2001, EUR J CANCER, V37, P1236, DOI 10.1016/S0959-8049(01)00103-4
   Latta S, 2010, CURR ONCOL, V17, P63
   Marks MA, 2013, AIDS, V27, P469, DOI 10.1097/QAD.0b013e32835c1333
   O'Neill BP, 2013, AM J HEMATOL, V88, P997, DOI 10.1002/ajh.23551
   Petrara MR, 2013, FRONT MICROBIOL, V4, DOI 10.3389/fmicb.2013.00311
   Petrara MR, 2012, J CLIN VIROL, V53, P195, DOI 10.1016/j.jcv.2011.12.013
   RAO C, 1989, J NEUROPATH EXP NEUR, V48, P302, DOI 10.1097/00005072-198905000-00010
   Raphael M., 2008, WHO Classification of Tumours of Haematopoietic and Lymphoid Tissues, V4th, P340
   Rezk SA, 2007, HUM PATHOL, V38, P1293, DOI 10.1016/j.humpath.2007.05.020
   Rickinson A, 2002, VIRUS RES, V82, P109
   Rios A, 2014, CL LYMPH MYELOM LEUK, V14, pS96, DOI 10.1016/j.clml.2014.06.020
   SHIRAMIZU B, 1994, CANCER RES, V54, P2069
   Shiramizu B., 1997, Journal of Acquired Immune Deficiency Syndromes and Human Retrovirology, V14, pA50
   Simard EP, 2011, CANCER-AM CANCER SOC, V117, P1089, DOI 10.1002/cncr.25547
   Terrin L, 2008, J VIROL, V82, P10175, DOI 10.1128/JVI.00321-08
   Uldrick TS, 2014, AIDS, V28, P397, DOI 10.1097/QAD.0000000000000030
   Wu W, 2013, AM J CLIN PATHOL, V140, P258, DOI 10.1309/AJCPHZ3CHO4HUWET
NR 43
TC 7
Z9 7
U1 0
U2 2
PU OXFORD UNIV PRESS INC
PI CARY
PA JOURNALS DEPT, 2001 EVANS RD, CARY, NC 27513 USA
SN 0002-9173
EI 1943-7722
J9 AM J CLIN PATHOL
JI Am. J. Clin. Pathol.
PD FEB
PY 2016
VL 145
IS 2
BP 258
EP 265
DI 10.1093/ajcp/aqv087
PG 8
WC Pathology
WE Science Citation Index Expanded (SCI-EXPANDED)
SC Pathology
GA DF6DW
UT WOS:000371447100014
PM 27124906
OA Bronze
DA 2024-06-03
ER

PT J
AU Zhu, YL
   Song, XF
   Wang, B
AF Zhu, Yue-Li
   Song, Xiu-Feng
   Wang, Bin
TI Isolated lymphoma of the optic nerve, chiasm and tract: A case report
SO ONCOLOGY LETTERS
LA English
DT Article
DE magnetic resonance imaging; lymphoma; optic nerve; computed tomography
ID PRIMARY CNS LYMPHOMA; SYSTEM LYMPHOMA; IMMUNOCOMPETENT PATIENTS; MRI
   FEATURES; MANAGEMENT; BLINDNESS; TUMOR
AB The current study reports the case of a 68-year-old, previously healthy female who presented with progressive visual impairment leading to blindness bilaterally. Brain imaging features were suggestive of malignant glioma of the anterior visual pathway. Postoperative examination indicated a diagnosis of diffuse malignant lymphoma type B. As no evidence of extracranial lymphoma was observed, the final diagnosis was primary central nervous system lymphoma (PCNSL). Following treatment with surgery and radiotherapy, the patient's symptoms went into remission. At a follow-up examination 12 months after diagnosis, the patient demonstrated no evidence of recurrence. To the best of our knowledge, PCNSL isolated to the optic chiasm has been reported only three times in immunocompetent patients. Therefore, the present case of the lymphoma involving the optic nerve, optic chiasm and optic tract in an immunocompetent patient is unusual. The present case emphasizes the importance of considering the diagnosis of lymphoma in this setting.
C1 [Zhu, Yue-Li; Wang, Bin] Shandong Univ, Shandong Med Imaging Res Inst, Jinan 250021, Shandong, Peoples R China.
   [Zhu, Yue-Li] Qingdao Municipal Hosp, Dept Radiol, Qingdao 266071, Peoples R China.
   [Song, Xiu-Feng] Qingdao Univ, Affiliated Hosp, Dept Radiol, Qingdao 266003, Shandong, Peoples R China.
   [Wang, Bin] Binzhou Med Univ, Med Imaging Res Inst, Yantai 264003, Shandong, Peoples R China.
C3 Shandong University; Qingdao Municipal Hospital; Qingdao University;
   Binzhou Medical University
RP Song, XF (corresponding author), Qingdao Univ, Affiliated Hosp, Dept Radiol, 16 Jiangsu Rd, Qingdao 266003, Shandong, Peoples R China.
EM song-sxf@163.com
CR ALBERT A, 1986, AM J NEURORADIOL, V7, P255
   Behbehani RS, 2005, AM J OPHTHALMOL, V139, P1128, DOI 10.1016/j.ajo.2004.12.006
   Bolanowski Marek, 2006, Endokrynol Pol, V57, P642
   Bühring U, 2001, NEUROLOGY, V57, P393, DOI 10.1212/WNL.57.3.393
   BULLOCK JD, 1979, ANN OPHTHALMOL, V11, P1477
   CANTORE GP, 1989, CLIN NEUROL NEUROSUR, V91, P71, DOI 10.1016/S0303-8467(89)80011-3
   Chimienti E, 2009, CLIN LYMPHOMA MYELOM, V9, P353, DOI 10.3816/CLM.2009.n.070
   Corn BW, 1997, CANCER, V79, P2409
   DeAngelis LM, 2004, SEMIN ONCOL, V31, P684, DOI 10.1053/j.seminoncol.2004.07.011
   del Rio MS, 2009, ONCOLOGIST, V14, P526, DOI 10.1634/theoncologist.2008-0236
   EBY NL, 1988, CANCER-AM CANCER SOC, V62, P2461, DOI 10.1002/1097-0142(19881201)62:11<2461::AID-CNCR2820621135>3.0.CO;2-M
   Go John L, 2006, Neurosurg Focus, V21, pE4
   GRAY RS, 1989, J CLIN NEURO-OPHTHAL, V9, P98
   Guo AC, 2002, RADIOLOGY, V224, P177, DOI 10.1148/radiol.2241010637
   Haldorsen IS, 2011, AM J NEURORADIOL, V32, P984, DOI 10.3174/ajnr.A2171
   Ikeda T, 2006, RINSHO SHINKEIGAKU, V46, P475
   Küker W, 2005, J NEURO-ONCOL, V72, P169, DOI 10.1007/s11060-004-3390-7
   Lee AG, 2001, J NEURO-OPHTHALMOL, V21, P95, DOI 10.1097/00041327-200106000-00007
   Listernick R, 1997, ANN NEUROL, V41, P143, DOI 10.1002/ana.410410204
   Maiuri F, 1987, Br J Neurosurg, V1, P499
   MAIURI F, 1990, CLIN NEUROL NEUROSUR, V92, P119, DOI 10.1016/0303-8467(90)90086-K
   MCFADZEAN RM, 1990, J CLIN NEURO-OPHTHAL, V10, P248
   Quesnel AM, 2011, CURR OPIN OTOLARYNGO, V19, P335, DOI 10.1097/MOO.0b013e32834a3fa7
   Sakai C, 1996, INT J HEMATOL, V63, P325
   Simon R.P., 2009, Clinical neurology, V10th
   Soldevilla HF, 2010, INT J RHEUM DIS, V13, P164, DOI 10.1111/j.1756-185X.2010.01473.x
   Song XF, 2012, NEURAL REGEN RES, V7, P692, DOI 10.3969/j.issn.1673-5374.2012.09.009
   STROMINGER MB, 1993, AM J OPHTHALMOL, V116, P774, DOI 10.1016/S0002-9394(14)73486-5
   Sumrall Ashley, 2010, J Miss State Med Assoc, V51, P35
   [吴任国 Wu Renguo], 2003, [中华放射学杂志, Chinese Journal of Radiology], V37, P445
   [鲜军舫 Xian Junfang], 2004, [中华放射学杂志, Chinese Journal of Radiology], V38, P677
   Zelefsky JR, 2008, J NEURO-OPHTHALMOL, V28, P36, DOI 10.1097/WNO.0b013e318167448e
NR 32
TC 7
Z9 8
U1 0
U2 3
PU SPANDIDOS PUBL LTD
PI ATHENS
PA POB 18179, ATHENS, 116 10, GREECE
SN 1792-1074
EI 1792-1082
J9 ONCOL LETT
JI Oncol. Lett.
PD NOV
PY 2015
VL 10
IS 5
BP 3013
EP 3017
DI 10.3892/ol.2015.3675
PG 5
WC Oncology
WE Science Citation Index Expanded (SCI-EXPANDED)
SC Oncology
GA CV5QB
UT WOS:000364324800056
PM 26722281
OA gold, Green Published
DA 2024-06-03
ER

PT J
AU Kuusisto, MEL
   Haapasaari, KM
   Remes, AM
   Bloigu, R
   Karihtala, P
   Turpeenniemi-Hujanen, T
   Kuittinen, O
AF Kuusisto, Milla Elvi Linnea
   Haapasaari, Kirsi-Maria
   Remes, Anne Marja
   Bloigu, Risto
   Karihtala, Peeter
   Turpeenniemi-Hujanen, Taina
   Kuittinen, Outi
TI Antithrombin III is probably not a suitable biomarker for diagnosis of
   primary central nervous system lymphoma
SO ANNALS OF HEMATOLOGY
LA English
DT Article
DE Antithrombin III; PCNSL; Lymphoma; CSF
ID BLOOD-BRAIN-BARRIER; MULTIPLE-SCLEROSIS; CNS LYMPHOMA; RISK; CSF;
   DISRUPTION; EXPRESSION; DISEASE
AB Antithrombin III (AT III) in cerebrospinal fluid (CSF) has been suggested to have high specificity and sensitivity in separating primary central nervous system (CNS) lymphoma from other neurological conditions. We measured with ELISA CSF and serum AT III and albumin levels in 12 lymphoma patients with CNS involvement, 30 lymphoma patients without CNS involvement, and 41 patients with non-neoplastic neurological diseases. AT III immunostaining was also carried out, in lymphoma patients. Both CSF AT III and albumin levels were higher in lymphoma patients with CNS involvement. AT III/albumin ratio in CSF was the most sensitive and specific measure for diagnosis. Lowest it was in patients with known CNS lymphoma. Serum AT III levels were lower both in CNS lymphoma and systemic lymphoma. CSF AT III levels were shown to be higher in lymphoma patients with CNS involvement, when AT III/albumin ratios were lower. This was probably a result of lowered serum AT III levels, indicating that high levels of AT III in CSF might reflect only leakage of the blood-brain barrier. Thus, AT III fails to be a specific marker for diagnosis of lymphoma CNS involvement.
C1 [Kuusisto, Milla Elvi Linnea; Karihtala, Peeter; Turpeenniemi-Hujanen, Taina; Kuittinen, Outi] Univ Oulu, Dept Radiotherapy & Oncol, Med Res Ctr, SF-90220 Oulu, Finland.
   [Kuusisto, Milla Elvi Linnea; Karihtala, Peeter; Turpeenniemi-Hujanen, Taina; Kuittinen, Outi] Oulu Univ Hosp, Oulu 90220, Finland.
   [Haapasaari, Kirsi-Maria] Univ Oulu, Dept Pathol, Oys Oulu 90029, Finland.
   [Haapasaari, Kirsi-Maria] Oulu Univ Hosp, Oys Oulu 90029, Finland.
   [Remes, Anne Marja] Univ Eastern Finland, Inst Clin Med Neurol, Kuopio 70211, Finland.
   [Remes, Anne Marja] Kuopio Univ Hosp, Dept Neurol, Kuopio 70211, Finland.
   [Bloigu, Risto] Univ Oulu, Med Informat & Stat Res Grp, Oulu 90014, Finland.
C3 University of Oulu; University of Oulu; University of Oulu; University
   of Oulu; University of Eastern Finland; University of Eastern Finland;
   Kuopio University Hospital; University of Oulu
RP Kuusisto, MEL (corresponding author), Univ Oulu, Dept Radiotherapy & Oncol, Med Res Ctr, Kajaanintie 50, SF-90220 Oulu, Finland.
EM milla.kuusisto@student.oulu.fi
FU Cancer Society of Northern Finland; Finnish Medical Association
   Duodecim; Finnish Medical Foundation
FX The Cancer Society of Northern Finland (to MELK); The Finnish Medical
   Association Duodecim (to PK and OK); The Finnish Medical Foundation (to
   AMR).
CR [Anonymous], 1963, THROMB DIATH HAEMOST
   Biron-Andréani C, 2010, METHODS MOL BIOL, V640, P431, DOI 10.1007/978-1-60761-688-7_23
   Dixit A, 2006, AM J HEMATOL, V81, P171, DOI 10.1002/ajh.20546
   FALANGA A, 1994, BLOOD COAGUL FIBRIN, V5, pS19, DOI 10.1097/00001721-199401000-00004
   Hegde U, 2005, BLOOD, V105, P496, DOI 10.1182/blood-2004-05-1982
   HONEGGER H, 1981, THROMB HAEMOSTASIS, V46, P500
   Josephson SA, 2007, J NEUROSURG, V106, P72, DOI 10.3171/jns.2007.106.1.72
   Kirk J, 2003, J PATHOL, V201, P319, DOI 10.1002/path.1434
   Pasanen AK, 2012, LEUKEMIA LYMPHOMA, V53, P624, DOI 10.3109/10428194.2011.624226
   PENGO V, 1982, TUMORI J, V68, P205, DOI 10.1177/030089168206800303
   Pennanen H, 2008, EUR J HAEMATOL, V80, P46, DOI 10.1111/j.1600-0609.2007.00975.x
   Polman CH, 2005, ANN NEUROL, V58, P840, DOI 10.1002/ana.20703
   Roy S, 2008, J CLIN ONCOL, V26, P96, DOI 10.1200/JCO.2007.12.1053
   Rubenstein JL, 2009, J CLIN ONCOL, V27, P2303, DOI 10.1200/JCO.2008.20.0006
   Rubenstein JL, 2006, BLOOD, V107, P3716, DOI 10.1182/blood-2005-03-0897
   Svatonová J, 2006, FOLIA MICROBIOL, V51, P485, DOI 10.1007/BF02931596
   van Besien K, 1998, BLOOD, V91, P1178, DOI 10.1182/blood.V91.4.1178
   Wiedermann CJ, 2006, CRIT CARE, V10, DOI 10.1186/cc4822
   Zetterberg H, 2009, J CLIN ONCOL, V27, P2302, DOI 10.1200/JCO.2008.19.8598
NR 19
TC 7
Z9 7
U1 0
U2 9
PU SPRINGER
PI NEW YORK
PA 233 SPRING ST, NEW YORK, NY 10013 USA
SN 0939-5555
EI 1432-0584
J9 ANN HEMATOL
JI Ann. Hematol.
PD JUL
PY 2015
VL 94
IS 7
BP 1167
EP 1174
DI 10.1007/s00277-015-2334-y
PG 8
WC Hematology
WE Science Citation Index Expanded (SCI-EXPANDED)
SC Hematology
GA CI0ZZ
UT WOS:000354470600011
PM 25697593
OA Green Published, hybrid
DA 2024-06-03
ER

PT J
AU Liao, CH
   Lin, SC
   Hung, SC
   Hsu, SPC
   Ho, DMT
   Shih, YH
AF Liao, Chih-Hsiang
   Lin, Shih-Chieh
   Hung, Sheng-Che
   Hsu, Sanford P. C.
   Ho, Donald Ming-Tak
   Shih, Yang-Hsin
TI Primary large B-cell lymphoma of the fourth ventricle
SO JOURNAL OF CLINICAL NEUROSCIENCE
LA English
DT Article
DE Central nervous system; Diffuse large-cell lymphoma; Fourth ventricle
   tumor; Immunocompetence; Non-Hodgkin's lymphoma
ID NERVOUS-SYSTEM LYMPHOMA
AB We present a patient with an isolated primary central nervous system lymphoma (PCNSL) of the fourth ventricle. A 77-year-old man had a 1 week history of intermittent vertigo, nausea, vomiting, and progressively unsteady gait. CT scans of the brain showed a fourth ventricle tumor. MRI revealed a 2.5 cm dumbbell-shaped avidly-enhancing tumor in the fourth ventricle. Metastasis or high-grade glioma was suspected. The neuropathological findings were compatible with a diffuse large B-cell lymphoma. A slit lamp examination, bone marrow biopsy, and imaging studies for extracranial lesions were unremarkable. We suggest that PCNSL be listed in the differential diagnosis of fourth ventricle tumors with well-circumscribed margins and homogenous contrast enhancement. (C) 2013 Published by Elsevier Ltd.
C1 [Liao, Chih-Hsiang; Hsu, Sanford P. C.; Shih, Yang-Hsin] Taipei Vet Gen Hosp, Neurol Inst, Dept Neurosurg, Taipei 112, Taiwan.
   [Lin, Shih-Chieh; Ho, Donald Ming-Tak] Taipei Vet Gen Hosp, Dept Pathol & Lab Med, Taipei 112, Taiwan.
   [Hung, Sheng-Che] Taipei Vet Gen Hosp, Dept Radiol, Taipei 112, Taiwan.
   [Lin, Shih-Chieh; Hung, Sheng-Che; Hsu, Sanford P. C.; Ho, Donald Ming-Tak; Shih, Yang-Hsin] Natl Yang Ming Univ, Sch Med, Taipei 112, Taiwan.
C3 Taipei Veterans General Hospital; Taipei Veterans General Hospital;
   Taipei Veterans General Hospital; National Yang Ming Chiao Tung
   University
RP Hsu, SPC (corresponding author), Taipei Vet Gen Hosp, Neurol Inst, Dept Neurosurg, 201,Sect 2,Shih Pai Rd, Taipei 112, Taiwan.
EM doc3339b@gmail.com
RI Hung, Sheng Che/Q-3778-2019; Liao, Chun-Hou/B-8194-2012
OI Hung, Sheng Che/0000-0001-6288-3556; Liao,
   Chih-Hsiang/0000-0003-3459-1913
CR Al-Yamany M, 1999, J NEURO-ONCOL, V42, P151, DOI 10.1023/A:1006162615774
   Bataille B, 2000, J NEUROSURG, V92, P261, DOI 10.3171/jns.2000.92.2.0261
   Batchelor T, 2006, J CLIN ONCOL, V24, P1281, DOI 10.1200/JCO.2005.04.8819
   Haegelen C, 2001, J NEURO-ONCOL, V51, P129, DOI 10.1023/A:1010790325692
   Hill CS, 2009, J NEURO-ONCOL, V93, P261, DOI 10.1007/s11060-008-9765-4
   HOCHBERG FH, 1988, J NEUROSURG, V68, P835, DOI 10.3171/jns.1988.68.6.0835
   NELSON DF, 1992, INT J RADIAT ONCOL, V23, P9, DOI 10.1016/0360-3016(92)90538-S
   WERNECK LC, 1977, ARQ NEURO-PSIQUIAT, V35, P366, DOI 10.1590/S0004-282X1977000400010
NR 8
TC 7
Z9 9
U1 0
U2 0
PU ELSEVIER SCI LTD
PI OXFORD
PA THE BOULEVARD, LANGFORD LANE, KIDLINGTON, OXFORD OX5 1GB, OXON, ENGLAND
SN 0967-5868
EI 1532-2653
J9 J CLIN NEUROSCI
JI J. Clin. Neurosci.
PD JAN
PY 2014
VL 21
IS 1
BP 180
EP 183
DI 10.1016/j.jocn.2013.02.036
PG 4
WC Clinical Neurology; Neurosciences
WE Science Citation Index Expanded (SCI-EXPANDED)
SC Neurosciences & Neurology
GA 295XO
UT WOS:000330149900041
PM 24012385
DA 2024-06-03
ER

PT J
AU Xie, H
   Dahiya, S
   Murphy, ES
   Chao, ST
   Suh, JH
   Stevens, GHJ
   Peereboom, DM
   Ahluwalia, MS
AF Xie, Hao
   Dahiya, Saurabh
   Murphy, Erin S.
   Chao, Samuel T.
   Suh, John H.
   Stevens, Glen H. J.
   Peereboom, David M.
   Ahluwalia, Manmeet S.
TI Primary Central Nervous System Lymphoma in the Elderly: The Cleveland
   Clinic Experience
SO ANTICANCER RESEARCH
LA English
DT Article
DE Lymphoma; chemotherapy; radiation; elderly; performance status
ID PRIMARY CNS LYMPHOMA; HIGH-DOSE METHOTREXATE; RADIATION-THERAPY; INITIAL
   TREATMENT; BRAIN; CHEMOTHERAPY; SURVIVAL; OLDER
AB Background: Primary central nervous system lymphoma (PCNSL) is a type of extranodal non-Hodgkin lymphoma that involves only the central nervous system. Untreated PCNSL in the elderly has a rapidly fatal course. Patients and Methods: In this retrospective study, we evaluated the demographics, management, and outcomes of patients over 60 years of age with PCNSL at our institution. Results: A total of 54 patients with a median age of 67 years were included in the analysis. The initial treatment regimens included whole-brain radiation therapy (WBRT), chemotherapy with or without consolidation WBRT. The median progression-free survival (PFS) was 8.0 months (95% confidence interval CI=2.7-22 months) and the median overall survival (OS) was 38 months (95% CI=18-65 months). On multivariable analysis, age younger than 70 years and Karnofsky Performance Status (KPS) no less than 70 were favorable prognostic factors for both OS and PFS. Conclusion: Aggressive treatment strategies for elderly patients with PCNSL with good performance status can lead to improved outcomes in this patient population.
C1 [Xie, Hao; Peereboom, David M.; Ahluwalia, Manmeet S.] Case Western Reserve Univ, Cleveland Clin, Lerner Coll Med, Cleveland, OH 44106 USA.
   [Dahiya, Saurabh; Murphy, Erin S.; Chao, Samuel T.; Suh, John H.; Stevens, Glen H. J.; Peereboom, David M.; Ahluwalia, Manmeet S.] Cleveland Clin, Neurol Inst, Rose Ella Burkhardt Brain Tumor Neurooncol Ctr, Cleveland, OH 44195 USA.
   [Peereboom, David M.; Ahluwalia, Manmeet S.] Cleveland Clin, Cleveland, OH 44195 USA.
   [Murphy, Erin S.; Chao, Samuel T.; Suh, John H.] Cleveland Clin, Taussig Canc Inst, Cleveland, OH 44195 USA.
C3 Cleveland Clinic Foundation; University System of Ohio; Case Western
   Reserve University; Cleveland Clinic Foundation; Cleveland Clinic
   Foundation; Cleveland Clinic Foundation
RP Ahluwalia, MS (corresponding author), Cleveland Clin, Lerner Coll Med, Burkhardt Brain Tumor & Neurooncol Ctr, Sect Head Neurooncol Outcomes,Neurol Inst, 9500 Euclid Ave,S70, Cleveland, OH 44195 USA.
EM ahluwam@ccf.org
RI Ahluwalia, Manmeet Singh/HLX-8080-2023; Murphy, Erin/KIL-6786-2024
OI Ahluwalia, Manmeet Singh/0000-0003-3794-9511; Xie,
   Hao/0000-0002-9640-4055
CR Abrey LE, 2006, J CLIN ONCOL, V24, P5711, DOI 10.1200/JCO.2006.08.2941
   Abrey LE, 2000, J CLIN ONCOL, V18, P3144, DOI 10.1200/JCO.2000.18.17.3144
   AKAIKE H, 1974, IEEE T AUTOMAT CONTR, VAC19, P716, DOI 10.1109/TAC.1974.1100705
   Batchelor T, 2003, J CLIN ONCOL, V21, P1044, DOI 10.1200/JCO.2003.03.036
   Breiman L., 1984, Trees, V37, P237, DOI DOI 10.1201/9781315139470
   DEANGELIS LM, 1992, J CLIN ONCOL, V10, P635, DOI 10.1200/JCO.1992.10.4.635
   Ferreri AJM, 2011, BLOOD, V118, P510, DOI 10.1182/blood-2011-03-321349
   Freilich RJ, 1996, NEUROLOGY, V46, P435, DOI 10.1212/WNL.46.2.435
   Gavrilovic IT, 2006, J CLIN ONCOL, V24, P4570, DOI 10.1200/JCO.2006.06.6910
   Hoang-Xuan K, 2003, J CLIN ONCOL, V21, P2726, DOI 10.1200/JCO.2003.11.036
   Hothorn T, 2006, J COMPUT GRAPH STAT, V15, P651, DOI 10.1198/106186006X133933
   Illerhaus G, 2009, ANN ONCOL, V20, P319, DOI 10.1093/annonc/mdn628
   Jahnke K, 2005, ANN ONCOL, V16, P445, DOI 10.1093/annonc/mdi075
   NELSON DF, 1992, INT J RADIAT ONCOL, V23, P9, DOI 10.1016/0360-3016(92)90538-S
   Ney DE, 2010, CANCER-AM CANCER SOC, V116, P4605, DOI 10.1002/cncr.25363
   Ng S, 2000, NEURO-ONCOLOGY, V2, P40, DOI 10.1093/neuonc/2.1.40
   Omuro AMP, 2005, ARCH NEUROL-CHICAGO, V62, P1595, DOI 10.1001/archneur.62.10.1595
   Omuro AMP, 2007, J NEURO-ONCOL, V85, P207, DOI 10.1007/s11060-007-9397-0
   Panageas KS, 2005, CANCER-AM CANCER SOC, V104, P2466, DOI 10.1002/cncr.21481
   Rubenstein J, 2008, LEUKEMIA LYMPHOMA, V49, P43, DOI 10.1080/10428190802311441
   Schuurmans M, 2010, BRIT J HAEMATOL, V151, P179, DOI 10.1111/j.1365-2141.2010.08328.x
   Taoka K, 2010, INT J HEMATOL, V92, P617, DOI 10.1007/s12185-010-0703-9
   Therneau T. M., 2000, STAT BIOL HEALTH
   Zhu JJ, 2009, NEURO-ONCOLOGY, V11, P211, DOI 10.1215/15228517-2008-067
NR 24
TC 7
Z9 7
U1 0
U2 3
PU INT INST ANTICANCER RESEARCH
PI ATHENS
PA EDITORIAL OFFICE 1ST KM KAPANDRITIOU-KALAMOU RD KAPANDRITI, PO BOX 22,
   ATHENS 19014, GREECE
SN 0250-7005
EI 1791-7530
J9 ANTICANCER RES
JI Anticancer Res.
PD AUG
PY 2013
VL 33
IS 8
BP 3251
EP 3258
PG 8
WC Oncology
WE Science Citation Index Expanded (SCI-EXPANDED)
SC Oncology
GA 193KS
UT WOS:000322559300038
PM 23898087
DA 2024-06-03
ER

PT J
AU Jensen-Kondering, U
   Henker, C
   Dörner, L
   Hugo, HH
   Jansen, O
AF Jensen-Kondering, U.
   Henker, C.
   Doerner, L.
   Hugo, H. -H.
   Jansen, O.
TI Differentiation of primary central nervous system lymphomas from high
   grade astrocytomas by qualitative analysis of the signal intensity
   curves derived from dynamic susceptibility-contrast magnetic resonance
   imaging
SO NEUROLOGICAL RESEARCH
LA English
DT Article
DE Primary central nervous system lymphoma; High grade astrocytoma; DSC-MRI
ID CEREBRAL BLOOD-VOLUME; GLIOBLASTOMA-MULTIFORME; BRAIN-TUMORS; PERFUSION;
   GLIOMA; MRI; MENINGIOMAS; PERCENTAGE; LESIONS
AB Objective: Preoperative differentiation between primary central nervous system lymphoma (PCNSL) and high grade astrocytoma (HGA) on conventional magnetic resonance imaging (MRI) can be difficult and even impossible. However, differentiation is important to guide therapeutic strategy. Several authors have reported the leakage pattern in dynamic susceptibility-contrast (DSC)-MRI in PCNSL. It describes the shape of the signal intensity curve which does not return to the baseline after the first pass of the bolus of contrast agent but crosses above it and sometimes even slopes up. In this retrospective study, our goal was to define the sensitivity and specificity of this sign.
   Material and methods: Patients with first ever diagnosed PCNSL and HGA who were treatment naive and received DSC-MRI were included. In all patients, a histological specimen was available. Patients did not receive corticosteroids prior to imaging and were HIV negative. The presence of a leakage pattern was assessed by two neuroradiologists working in consensus and correlated with the histological diagnosis.
   Results: Nine patients with PCNSL (2 women, 7 men, age 59 +/- 10 years) and 14 patients with HGA (3 women, 11 men, age 58 +/- 17 years) were included. Six of the patients with PCNSL exhibited a leakage pattern, while only two patients with HGA did (P=0.0227, Fischer's exact test). Sensitivity was 0.67, and specificity was 0.86.
   Discussion: Although the leakage pattern does not prove PCNSL, it is an important diagnostic clue and can be easily assessed.
C1 [Jensen-Kondering, U.; Jansen, O.] Univ Schleswig Holstein, Inst Neuroradiol, D-24105 Kiel, Germany.
   [Henker, C.; Doerner, L.; Hugo, H. -H.] Univ Schleswig Holstein, Dept Neurosurg, D-24105 Kiel, Germany.
C3 University of Kiel; Schleswig Holstein University Hospital; University
   of Kiel; Schleswig Holstein University Hospital
RP Jensen-Kondering, U (corresponding author), Univ Schleswig Holstein, Inst Neuroradiol, Campus Kiel,Arnold Heller Str 3,Haus 41, D-24105 Kiel, Germany.
EM ulfrjensen@web.de
RI Jansen, Olav/CAF-4179-2022
OI Henker, Christian/0000-0002-7591-3192
CR Bellinzona M, 2005, EJSO, V31, P100, DOI 10.1016/j.ejso.2004.10.002
   Boxerman JL, 2006, AM J NEURORADIOL, V27, P859
   Bühring U, 2001, NEUROLOGY, V57, P393, DOI 10.1212/WNL.57.3.393
   Calli C, 2006, EUR J RADIOL, V58, P394, DOI 10.1016/j.ejrad.2005.12.032
   Cha S, 2007, AM J NEURORADIOL, V28, P1078, DOI 10.3174/ajnr.A0484
   Hakyemez B, 2006, NEURORADIOLOGY, V48, P695, DOI 10.1007/s00234-006-0115-y
   Haldorsen IS, 2011, AM J NEURORADIOL, V32, P984, DOI 10.3174/ajnr.A2171
   Hartmann M, 2003, NEUROSCI LETT, V338, P119, DOI 10.1016/S0304-3940(02)01367-8
   HELLE TL, 1984, J NEUROSURG, V60, P94, DOI 10.3171/jns.1984.60.1.0094
   Kim EY, 2005, ACTA RADIOL, V46, P187, DOI 10.1080/02841850510022714
   Koeller KK, 1997, RADIOGRAPHICS, V17, P1497, DOI 10.1148/radiographics.17.6.9397461
   Law M, 2006, AM J NEURORADIOL, V27, P1975
   Lee IH, 2010, EUR J RADIOL, V76, P48, DOI 10.1016/j.ejrad.2009.05.013
   Liao WH, 2009, ACTA RADIOL, V50, P217, DOI 10.1080/02841850802616752
   LONG DM, 1979, J NEUROSURG, V51, P53, DOI 10.3171/jns.1979.51.1.0053
   Mangla R, 2011, AM J NEURORADIOL, V32, P1004, DOI 10.3174/ajnr.A2441
   Paulson ES, 2008, RADIOLOGY, V249, P601, DOI 10.1148/radiol.2492071659
   Rojiani AM, 1996, J NEUROSURG, V85, P1078, DOI 10.3171/jns.1996.85.6.1078
   SCATLIFF JH, 1971, SEMIN ROENTGENOL, V6, P59, DOI 10.1016/0037-198X(71)90019-8
   Sugahara T, 1999, J COMPUT ASSIST TOMO, V23, P232, DOI 10.1097/00004728-199903000-00011
   Yang S, 2003, AM J NEURORADIOL, V24, P1554
NR 21
TC 7
Z9 8
U1 0
U2 4
PU MANEY PUBLISHING
PI LEEDS
PA STE 1C, JOSEPHS WELL, HANOVER WALK, LEEDS LS3 1AB, W YORKS, ENGLAND
SN 0161-6412
J9 NEUROL RES
JI Neurol. Res.
PD DEC
PY 2012
VL 34
IS 10
BP 984
EP 988
DI 10.1179/1743132812Y.0000000105
PG 5
WC Clinical Neurology; Neurosciences
WE Science Citation Index Expanded (SCI-EXPANDED)
SC Neurosciences & Neurology
GA 036ME
UT WOS:000311029600012
PM 23146301
DA 2024-06-03
ER

PT J
AU Lotan, I
   Khlebtovsky, A
   Inbar, E
   Strenov, J
   Djaldetti, R
   Steiner, I
AF Lotan, Itay
   Khlebtovsky, Alexander
   Inbar, Edna
   Strenov, Julia
   Djaldetti, Ruth
   Steiner, Israel
TI Primary brain T-cell lymphoma in an HTLV-1 serologically positive male
SO JOURNAL OF THE NEUROLOGICAL SCIENCES
LA English
DT Article
DE Dementia; Primary CNS lymphoma; HTLV-1; Brain tumor
ID CENTRAL-NERVOUS-SYSTEM; CNS-LYMPHOMA
AB Primary central nervous system lymphoma (PCNSL) is a subgroup of extranodal non-Hodgkin lymphoma usually due to B-cells. The incidence of T-cell PCNSL is 1-4% in Western countries. Human T-lymphotropic virus (HTLV-1) causes tropical spastic paraparesis/myelopathy and adult T-cell leukemia/lymphoma. We describe the extremely rare occurrence of T-cell PCNSL in a 29 year old HTLV-1 carrier. Additional unusual features of the case included the patient's young age and normal cerebrospinal fluid cytological findings, without leptomeningeal spread. Given the long latency between HTLV-1 infection and disease manifestation, more such cases may be diagnosed in the future. We recommend that every patient with T-cell PCNSL be screened for HTLV-1. (C) 2011 Elsevier B.V. All rights reserved.
C1 [Lotan, Itay; Khlebtovsky, Alexander; Djaldetti, Ruth; Steiner, Israel] Rabin Med Ctr, Dept Neurol, IL-49100 Petah Tiqwa, Israel.
   [Inbar, Edna] Rabin Med Ctr, Neuroradiol Sect, IL-49100 Petah Tiqwa, Israel.
   [Strenov, Julia] Rabin Med Ctr, Dept Pathol, IL-49100 Petah Tiqwa, Israel.
   [Lotan, Itay; Khlebtovsky, Alexander; Inbar, Edna; Strenov, Julia; Djaldetti, Ruth; Steiner, Israel] Tel Aviv Univ, Sackler Fac Med, IL-69978 Tel Aviv, Israel.
C3 Rabin Medical Center; Rabin Medical Center; Rabin Medical Center; Tel
   Aviv University
RP Steiner, I (corresponding author), Rabin Med Ctr, Dept Neurol, Beilinson Campus, IL-49100 Petah Tiqwa, Israel.
EM itayl@clalit.org.il; khlebtovskyal@gmail.com; inbare@clalit.org.il;
   yuliast@clalit.org.il; ruthdjal@clalit.org.il; isteiner@cc.huji.ac.il
RI lotan, Itay/Q-8028-2019
OI lotan, Itay/0000-0002-4015-9783
FU Israel Science Foundation; Israeli Ministry of Health
FX Dr. Steiner serves on the editorial boards of the Journal of
   Neurovirology, the Journal of Neurological Sciences, Oral Diseases, and
   Medicine Neurology (Hebrew). He also serves on a data safety monitoring
   board for Actelion Pharmaceuticals Ltd. and F. Hoffmann-La Roche Ltd,
   and has received research support from the Israel Science Foundation and
   the Israeli Ministry of Health Chief Scientist.
CR Calderón EJ, 2002, HAEMATOLOGIA, V31, P365
   Choi JS, 2003, AM J SURG PATHOL, V27, P919, DOI 10.1097/00000478-200307000-00007
   Gerstner ER, 2010, ARCH NEUROL-CHICAGO, V67, P291, DOI 10.1001/archneurol.2010.3
   Gijtenbeek JMM, 2001, NEUROLOGY, V57, P716, DOI 10.1212/WNL.57.4.716
   Gualco G, 2009, AM J CLIN PATHOL, V132, P28, DOI 10.1309/AJCP6Q7QMUVGMVMF
   INOUE M, 1990, NEUROSURGERY, V27, P148, DOI 10.1227/00006123-199007000-00025
   Kreitman RJ, 2003, BEST PRACT RES CL HA, V16, P117, DOI 10.1016/S1521-6926(03)00003-3
   Levin N, 2008, J NEURO-ONCOL, V90, P77, DOI 10.1007/s11060-008-9633-2
   Marshall AG, 1998, J NEUROL SCI, V158, P226, DOI 10.1016/S0022-510X(98)00111-7
   Matsuoka M, 2011, ONCOGENE, V30, P1379, DOI 10.1038/onc.2010.537
   Shenkier TN, 2005, J CLIN ONCOL, V23, P2233, DOI 10.1200/JCO.2005.07.109
NR 11
TC 7
Z9 7
U1 1
U2 1
PU ELSEVIER
PI AMSTERDAM
PA RADARWEG 29, 1043 NX AMSTERDAM, NETHERLANDS
SN 0022-510X
EI 1878-5883
J9 J NEUROL SCI
JI J. Neurol. Sci.
PD MAR 15
PY 2012
VL 314
IS 1-2
BP 163
EP 165
DI 10.1016/j.jns.2011.10.024
PG 3
WC Clinical Neurology; Neurosciences
WE Science Citation Index Expanded (SCI-EXPANDED)
SC Neurosciences & Neurology
GA 905LF
UT WOS:000301273000031
PM 22118868
DA 2024-06-03
ER

PT J
AU Murakami, M
   Fujimaki, T
   Asano, S
   Nakaguchi, H
   Yamada, SM
   Hoya, K
   Yamazaki, K
   Ishida, Y
   Matsuno, A
AF Murakami, Mineko
   Fujimaki, Takamitsu
   Asano, Shuichiro
   Nakaguchi, Hiroshi
   Yamada, Shoko M.
   Hoya, Katsumi
   Yamazaki, Kazuto
   Ishida, Yasuo
   Matsuno, Akira
TI Combination Therapy with Rituximab and Temozolomide for Recurrent and
   Refractory Primary Central Nervous System Lymphoma
SO YONSEI MEDICAL JOURNAL
LA English
DT Article
DE Primary central nervous system lymphoma; rituximab; temozolomide;
   interferon-beta; salvage treatment
ID B-CELL LYMPHOMA; PROGNOSTIC-SIGNIFICANCE; ELDERLY-PATIENTS; R-CHOP;
   EXPRESSION; CHEMOTHERAPY; SURVIVAL; DLBCL; MGMT; BETA
AB High-dose methotrexate-based chemotherapy has extended survival in patients with primary central nervous system lymphoma (PCNSL). However, although salvage treatment is necessary in recurrent and refractory PCNSL, this has not been standardized. We herein describe the efficacy of a combination of rituximab and temozolomide (TMZ) in two consecutive patients with recurrent and refractory PCNSL. Based on the immunohistochemical study, case 1 had a non-germinal center B-cell-like (non-GCB) subtype, was positive for bcl-2 and negative for O(6)-methylguanine-DNA methyltransferase (MGMT. Case 2 was GCB subtype, bcl-2-, and MGMT+. Because of the positive expression of MGMT, interferon-beta was additionally given in case 2. Complete responses and partial responses were obtained after the third and fourth cycles of combination therapy, respectively. This was maintained for 12 months, with acceptable toxicity. The combination of rituximab and TMZ was effective in tumors with different immunohistochemical profiles. This combination therapy warrants further study in a larger population.
C1 [Murakami, Mineko; Asano, Shuichiro; Nakaguchi, Hiroshi; Yamada, Shoko M.; Hoya, Katsumi; Matsuno, Akira] Teikyo Univ, Chiba Med Ctr, Dept Neurosurg, Ichihara, Chiba 2990111, Japan.
   [Yamazaki, Kazuto; Ishida, Yasuo] Teikyo Univ, Chiba Med Ctr, Dept Pathol, Ichihara, Chiba 2990111, Japan.
   [Fujimaki, Takamitsu] Saitama Med Univ, Dept Neurosurg, Iruma, Saitama, Japan.
C3 Teikyo University; Teikyo University; Saitama Medical University
RP Murakami, M (corresponding author), Teikyo Univ, Chiba Med Ctr, Dept Neurosurg, 3426-3 Anegasaki, Ichihara, Chiba 2990111, Japan.
EM muraminechan@yahoo.co.jp
CR Braaten KM, 2003, CLIN CANCER RES, V9, P1063
   Camilleri-Broët S, 2006, BLOOD, V107, P190, DOI 10.1182/blood-2005-03-1024
   Coiffier B, 2002, NEW ENGL J MED, V346, P235, DOI 10.1056/NEJMoa011795
   Enting RH, 2004, NEUROLOGY, V63, P901, DOI 10.1212/01.WNL.0000137050.43114.42
   Fu K, 2008, J CLIN ONCOL, V26, P4587, DOI 10.1200/JCO.2007.15.9277
   Fujimaki Takamitsu, 2007, World J Surg Oncol, V5, P89, DOI 10.1186/1477-7819-5-89
   Hegi ME, 2005, NEW ENGL J MED, V352, P997, DOI 10.1056/NEJMoa043331
   Lin CH, 2006, CLIN CANCER RES, V12, P1152, DOI 10.1158/1078-0432.CCR-05-1699
   Matsuno A, 2008, TUMORI, V94, P853
   Mounier N, 2003, BLOOD, V101, P4279, DOI 10.1182/blood-2002-11-3442
   Natsume A, 2005, CANCER RES, V65, P7573, DOI 10.1158/0008-5472.CAN-05-0036
   Park JA, 2006, ONCOL REP, V16, P1253
   Pels Hendrik, 2006, Curr Treat Options Neurol, V8, P346, DOI 10.1007/s11940-006-0024-8
   Reni M, 2007, BRIT J CANCER, V96, P864, DOI 10.1038/sj.bjc.6603660
   Winter JN, 2006, BLOOD, V107, P4207, DOI 10.1182/blood-2005-10-4222
   WIRANOWSKA M, 1989, J INTERFERON RES, V9, P353, DOI 10.1089/jir.1989.9.353
   Wong ET, 2004, CANCER-AM CANCER SOC, V101, P139, DOI 10.1002/cncr.20339
NR 17
TC 7
Z9 10
U1 0
U2 3
PU YONSEI UNIV COLLEGE MEDICINE
PI SEOUL
PA IN-HONG CHOI, MD, PH D, 250 SEONGSAN-RO, SEODAEMUN-GU, SEOUL 120-752,
   SOUTH KOREA
SN 0513-5796
J9 YONSEI MED J
JI Yonsei Med. J.
PD NOV 1
PY 2011
VL 52
IS 6
BP 1031
EP 1034
DI 10.3349/ymj.2011.52.6.1031
PG 4
WC Medicine, General & Internal
WE Science Citation Index Expanded (SCI-EXPANDED)
SC General & Internal Medicine
GA 838PQ
UT WOS:000296305100024
PM 22028172
OA Green Submitted, gold, Green Published
DA 2024-06-03
ER

PT J
AU Mallik, S
   Talapatra, K
   Goswami, J
AF Mallik, Suman
   Talapatra, Kaustav
   Goswami, Jyotirup
TI AIDS: A radiation oncologist's perspective
SO JOURNAL OF CANCER RESEARCH AND THERAPEUTICS
LA English
DT Review
DE AIDS; malignancy; radiotherapy; toxicity
ID HUMAN-IMMUNODEFICIENCY-VIRUS; CENTRAL-NERVOUS-SYSTEM; SQUAMOUS-CELL
   CARCINOMA; HIV-POSITIVE PATIENTS; HUMAN-PAPILLOMAVIRUS INFECTION; ACTIVE
   ANTIRETROVIRAL THERAPY; PEGYLATED-LIPOSOMAL DOXORUBICIN; PRIMARY CNS
   LYMPHOMA; IMMUNE-DEFICIENCY-SYNDROME; CUTANEOUS KAPOSIS-SARCOMA
AB While HIV is often associated with tuberculosis and a number of opportunistic infections, the spectrum of diseases of patients with HIV infection encompasses a number of malignancies as well. Typically, these are the AIDS-defining malignancies, though other malignancies also comprise a significant caseload. Radiotherapy plays an integral part in anti-cancer treatment and its tolerance and efficacy in HIV+patients are therefore important. The patient's level of immunity as manifested by the CD4 count has a significant bearing on treatment outcomes. In some cases, like primary central nervous system lymphoma (PCNSL), the occurrence of the malignancy itself is tied to the patient's immunity with increased incidence in patients with CD4 counts less than 50/mm(3). The success of highly active antiretroviral therapy (HAART) has allowed administration of standard doses of radiotherapy and even chemotherapy in recent times leading to improved outcomes. In general, standard radiotherapy and concomitant chemo-radiotherapy protocols should be used wherever possible, so as not to compromise disease control. Local control and disease-specific survival rates in HIV patients are no worse than in HIV-patients, but this is only true for CD4 counts above 200/mm(3). In certain situations like cervical intraepithelial neoplasia CIN, HAART itself is associated with disease regression. The question of increased radiosensitivity in HIV patients remains unresolved in most diseases and there are sparse data with regard to non-HIV associated malignancies in these patients. Greater caution and emphasis on good supportive care and HAART would appear to be essential when treating the malignancies in HIV+patients with standard anti-cancer regimens.
C1 [Mallik, Suman; Talapatra, Kaustav; Goswami, Jyotirup] Kokilaben Dhirubhai Ambani Hosp & Res Inst, Ctr Canc, Dept Radiat Oncol, Bombay 400053, Maharashtra, India.
RP Mallik, S (corresponding author), Kokilaben Dhirubhai Ambani Hosp & Res Inst, Ctr Canc, Dept Radiat Oncol, 4 Banglows, Bombay 400053, Maharashtra, India.
EM malliksuman@gmail.com
CR Abrey LE, 2006, J CLIN ONCOL, V24, P5711, DOI 10.1200/JCO.2006.08.2941
   Abrey LE, 1998, J CLIN ONCOL, V16, P859, DOI 10.1200/JCO.1998.16.3.859
   Ahdieh L, 2001, J INFECT DIS, V184, P682, DOI 10.1086/323081
   Ahdieh-Grant L, 2004, JNCI-J NATL CANCER I, V96, P1070, DOI 10.1093/jnci/djh192
   Arnott SJ, 1996, LANCET, V348, P1049
   Ateenyi-Agaba C, 2010, BRIT J CANCER, V102, P262, DOI 10.1038/sj.bjc.6605466
   ATEENYIAGABA C, 1995, LANCET, V345, P695, DOI 10.1016/S0140-6736(95)90870-6
   Bartelink H, 1997, J CLIN ONCOL, V15, P2040, DOI 10.1200/JCO.1997.15.5.2040
   BAUMGARTNER JE, 1990, J NEUROSURG, V73, P206, DOI 10.3171/jns.1990.73.2.0206
   Bazoes A, 2008, CURR OPIN ONCOL, V20, P529, DOI 10.1097/CCO.0b013e32830a4c99
   Becker G, 2006, ONKOLOGIE, V29, P329, DOI 10.1159/000093660
   Belotti D, 1996, CLIN CANCER RES, V2, P1843
   BERNARDI D, 1995, J CLIN ONCOL, V13, P2705, DOI 10.1200/JCO.1995.13.11.2705
   Bessell EM, 2002, J CLIN ONCOL, V20, P231, DOI 10.1200/JCO.20.1.231
   Bjorge T, 2002, BRIT J CANCER, V87, P61, DOI 10.1038/sj.bjc.6600350
   Blazy A, 2005, DIS COLON RECTUM, V48, P1176, DOI 10.1007/s10350-004-0910-7
   Bottomley D M, 1996, Clin Oncol (R Coll Radiol), V8, P319, DOI 10.1016/S0936-6555(05)80720-4
   Bower M, 2003, AIDS, V17, P371, DOI 10.1097/00002030-200302140-00011
   BRADA M, 1990, INT J RADIAT ONCOL, V18, P787, DOI 10.1016/0360-3016(90)90398-4
   Cadranel J, 2006, THORAX, V61, P1000, DOI 10.1136/thx.2005.052373
   CAPPELL MS, 1988, CANCER-AM CANCER SOC, V62, P616, DOI 10.1002/1097-0142(19880801)62:3<616::AID-CNCR2820620329>3.0.CO;2-J
   Cattelan AM, 1999, EUR J CANCER, V35, P1809, DOI 10.1016/S0959-8049(99)00161-6
   Cattelan Anna Maria, 2000, Journal of the National Cancer Institute Monographs, P44, DOI 10.1093/oxfordjournals.jncimonographs.a024256
   *CDCP, 1993, JAMA-J AM MED ASSOC, V269, P729
   CEREZO L, 1990, RADIOTHER ONCOL, V17, P191, DOI 10.1016/0167-8140(90)90203-9
   CHADHA M, 1994, DIS COLON RECTUM, V37, P861, DOI 10.1007/BF02052589
   Cleator S, 2000, EUR J CANCER, V36, P754, DOI 10.1016/S0959-8049(00)00009-5
   CONTI M, 1993, GYNECOL ONCOL, V49, P344, DOI 10.1006/gyno.1993.1137
   Cooley T, 2007, ONCOLOGIST, V12, P114, DOI 10.1634/theoncologist.12-1-114
   Corn BW, 1997, CANCER J SCI AM, V3, P52
   COSTLEIGH BJ, 1995, AM J GASTROENTEROL, V90, P812
   CUMMINGS BJ, 1990, INT J RADIAT ONCOL, V19, P1309, DOI 10.1016/0360-3016(90)90250-N
   DEANGELIS LM, 1992, J CLIN ONCOL, V10, P635, DOI 10.1200/JCO.1992.10.4.635
   DeAngelis LM, 1999, J NEURO-ONCOL, V43, P249, DOI 10.1023/A:1006258619757
   DEDICOAT M, 2003, COCHRANE DB SYST REV
   Dezube B, 2004, AIDS READ, V14, P251
   DEZUBE BJ, 2004, AIDS READ, V14, P243
   Dezube Bruce J, 2004, AIDS Read, V14, P236
   Di Lorenzo G, 2007, LANCET ONCOL, V8, P167, DOI 10.1016/S1470-2045(07)70036-0
   Di Lorenzo G, 2008, CRIT REV ONCOL HEMAT, V68, P242, DOI 10.1016/j.critrevonc.2008.06.007
   Edelman S, 2006, INT J RADIAT ONCOL, V66, P206, DOI 10.1016/j.ijrobp.2006.03.049
   Efron J E, 2001, Colorectal Dis, V3, P402, DOI 10.1046/j.1463-1318.2001.00281.x
   Ellerbrock TV, 2000, JAMA-J AM MED ASSOC, V283, P1031, DOI 10.1001/jama.283.8.1031
   Engels EA, 2006, J CLIN ONCOL, V24, P1383, DOI 10.1200/JCO.2005.03.4413
   FINE HA, 1993, ANN INTERN MED, V119, P1093, DOI 10.7326/0003-4819-119-11-199312010-00007
   Fizazi K, 2001, CANCER, V92, P1460, DOI 10.1002/1097-0142(20010915)92:6<1460::AID-CNCR1470>3.0.CO;2-I
   FORMENTI SC, 1995, INT J RADIAT BIOL, V68, P411, DOI 10.1080/09553009514551361
   Forsyth PA, 1996, HEMATOL ONCOL CLIN N, V10, P1125, DOI 10.1016/S0889-8588(05)70388-9
   FREEMAN CR, 1986, CANCER-AM CANCER SOC, V58, P1106, DOI 10.1002/1097-0142(19860901)58:5<1106::AID-CNCR2820580521>3.0.CO;2-3
   Frisch M, 1997, NEW ENGL J MED, V337, P1350, DOI 10.1056/NEJM199711063371904
   Gichangi P, 2006, GYNECOL ONCOL, V100, P405, DOI 10.1016/j.ygyno.2005.10.006
   Gichuhi S, 2007, COCHRANE DB SYST REV, DOI 10.1002/14651858.CD005643.pub2
   Gill PS, 1996, J CLIN ONCOL, V14, P2353, DOI 10.1200/JCO.1996.14.8.2353
   Goldie SJ, 1999, JAMA-J AM MED ASSOC, V281, P1822, DOI 10.1001/jama.281.19.1822
   GRAY F, 1988, BRAIN, V111, P245, DOI 10.1093/brain/111.2.245
   Guech-Ongey M, 2008, INT J CANCER, V122, P2590, DOI 10.1002/ijc.23384
   Harris MA, 2004, BRIT J RADIOL, V77, P519, DOI 10.1259/bjr/51408454
   Hawes SE, 2003, J INFECT DIS, V188, P555, DOI 10.1086/376996
   HEBEDA KM, 1995, J ACQ IMMUN DEF SYND, V10, P61
   Hentrich MU, 1996, CANCER, V77, P2109, DOI 10.1002/(SICI)1097-0142(19960515)77:10<2109::AID-CNCR22>3.0.CO;2-Y
   HESSOL NA, 1992, ANN INTERN MED, V117, P309, DOI 10.7326/0003-4819-117-4-309
   HOCHBERG FH, 1988, J NEUROSURG, V68, P835, DOI 10.3171/jns.1988.68.6.0835
   Hoffman R, 1999, INT J RADIAT ONCOL, V44, P127, DOI 10.1016/S0360-3016(98)00528-8
   Hofheinz RD, 2005, ANTI-CANCER DRUG, V16, P691, DOI 10.1097/01.cad.0000167902.53039.5a
   HOLLAND JM, 1994, RADIOLOGY, V193, P251, DOI 10.1148/radiology.193.1.8090901
   Housri N, 2010, CANCER-AM CANCER SOC, V116, P273, DOI 10.1002/cncr.24878
   Hurley J, 2001, Clin Breast Cancer, V2, P215, DOI 10.3816/CBC.2001.n.024
   HYMES KB, 1981, LANCET, V2, P598
   Kahesa C, 2008, BMC PUBLIC HEALTH, V8, DOI 10.1186/1471-2458-8-262
   Kao GD, 1999, ARCH OTOLARYNGOL, V125, P873, DOI 10.1001/archotol.125.8.873
   Kaplan LD, 2005, BLOOD, V106, P1538, DOI 10.1182/blood-2005-04-1437
   KEARSLEY JH, 1988, INT J RADIAT ONCOL, V14, P435, DOI 10.1016/0360-3016(88)90257-X
   Kigula-Mugambe JB, 2005, RADIOTHER ONCOL, V76, P59, DOI 10.1016/j.radonc.2005.06.008
   Kim JH, 2001, DIS COLON RECTUM, V44, P1496, DOI 10.1007/BF02234605
   Kirova YM, 1998, RADIOTHER ONCOL, V46, P19, DOI 10.1016/S0167-8140(97)00147-3
   Kreuter A, 2005, CANCER INVEST, V23, P653, DOI 10.1080/07357900500358259
   Krown SE, 1997, J CLIN ONCOL, V15, P3085, DOI 10.1200/JCO.1997.15.9.3085
   Krown SE, 2002, J INTERF CYTOK RES, V22, P295, DOI 10.1089/107999002753675712
   Laperriere NJ, 1997, RADIOTHER ONCOL, V43, P247, DOI 10.1016/S0167-8140(97)00074-1
   Leigh BR, 1998, AM J CLIN ONCOL-CANC, V21, P479, DOI 10.1097/00000421-199810000-00012
   Levinson A, 2005, UROLOGY, V65, P91, DOI 10.1016/j.urology.2004.08.053
   Lichterfeld M, 2005, INFECTION, V33, P140, DOI 10.1007/s15010-005-4099-z
   Little RF, 2003, BLOOD, V101, P4653, DOI 10.1182/blood-2002-11-3589
   MACKLIS RM, 1991, TUMORI, V77, P491, DOI 10.1177/030089169107700608
   Margaretic D, 2002, CROAT MED J, V43, P342
   MELBYE M, 1991, LANCET, V338, P657, DOI 10.1016/0140-6736(91)91233-K
   Nelson DF, 1999, J NEURO-ONCOL, V43, P241, DOI 10.1023/A:1006206602918
   NELSON DF, 1992, INT J RADIAT ONCOL, V23, P9, DOI 10.1016/0360-3016(92)90538-S
   Newell ME, 2004, CANCER-AM CANCER SOC, V100, P2627, DOI 10.1002/cncr.20300
   Newton R, 2001, INT J CANCER, V92, P622, DOI 10.1002/1097-0215(20010601)92:5<622::AID-IJC1256>3.0.CO;2-K
   Ng T, 2008, UROLOGY, V72, P1135, DOI 10.1016/j.urology.2008.01.022
   NIGRO ND, 1974, DIS COLON RECTUM, V17, P354, DOI 10.1007/BF02586980
   Northfelt D W, 1994, Oncology (Williston Park), V8, P33
   Northfelt DW, 1998, J CLIN ONCOL, V16, P2445, DOI 10.1200/JCO.1998.16.7.2445
   O'Connor JK, 2006, CLIN GENITOURIN CANC, V5, P85, DOI 10.3816/CGC.2006.n.023
   Oehler-Jänne C, 2006, RADIAT ONCOL, V1, DOI 10.1186/1748-717X-1-29
   Osoba D, 2001, CANCER INVEST, V19, P573, DOI 10.1081/CNV-100104284
   Palefsky JM, 1999, JNCI-J NATL CANCER I, V91, P226, DOI 10.1093/jnci/91.3.226
   Palefsky JM, 2001, J ACQ IMMUN DEF SYND, V28, P422, DOI 10.1097/00042560-200112150-00003
   Pantanowitz L, 2008, BJU INT, V101, P1519, DOI 10.1111/j.1464-410X.2008.07474.x
   Pati S, 2002, BLOOD, V99, P3771, DOI 10.1182/blood.V99.10.3771
   PISTRITTO G, 1994, ANTIBIOT CHEMOTHER, V46, P73
   Place RJ, 2001, DIS COLON RECTUM, V44, P506, DOI 10.1007/BF02234322
   Powles T, 2003, J CLIN ONCOL, V21, P1922, DOI 10.1200/JCO.2003.09.107
   Rabkin CS, 1999, J ACQ IMMUN DEF SYND, V21, pS31
   RABKIN CS, 1994, J NATL CANCER I, V86, P1711, DOI 10.1093/jnci/86.22.1711
   Ramírez-Amador V, 2002, ORAL ONCOL, V38, P460, DOI 10.1016/S1368-8375(01)00100-2
   Ratner L, 2001, J CLIN ONCOL, V19, P2171, DOI 10.1200/JCO.2001.19.8.2171
   ROSE PG, 1993, J SURG ONCOL, V53, P269, DOI 10.1002/jso.2930530417
   Rowhani-Rahbar A, 2007, J INFECT DIS, V196, P887, DOI 10.1086/520883
   Schultz C, 1996, J CLIN ONCOL, V14, P556, DOI 10.1200/JCO.1996.14.2.556
   Schuman P, 2003, J INFECT DIS, V188, P128, DOI 10.1086/375783
   Seo Y, 2009, INT J RADIAT ONCOL, V75, P143, DOI 10.1016/j.ijrobp.2008.10.046
   Sgadari C, 2002, NAT MED, V8, P225, DOI 10.1038/nm0302-225
   Shepherd FA, 1998, J CLIN ONCOL, V16, P1736, DOI 10.1200/JCO.1998.16.5.1736
   Shibamoto Y, 2005, INT J RADIAT ONCOL, V62, P809, DOI 10.1016/j.ijrobp.2004.12.043
   Shibamoto Y, 2003, CANCER-AM CANCER SOC, V97, P128, DOI 10.1002/cncr.11035
   Shields JA, 1997, ARCH OPHTHALMOL-CHIC, V115, P808, DOI 10.1001/archopht.1997.01100150810025
   Shrivastava SK, 2005, RADIOTHER ONCOL, V74, P31, DOI 10.1016/j.radonc.2004.11.006
   Singh NB, 2008, RADIOTHER ONCOL, V88, P211, DOI 10.1016/j.radonc.2008.03.009
   Soares CG, 2001, MED PHYS, V28, P1373, DOI 10.1118/1.1376441
   Spano JP, 2004, MED ONCOL, V21, P109, DOI 10.1385/MO:21:2:109
   Spina M, 2003, HEMATOL ONCOL CLIN N, V17, P843, DOI 10.1016/S0889-8588(03)00046-7
   Spina M, 2000, SEMIN ONCOL, V27, P480
   Stebbing J, 2003, J ANTIMICROB CHEMOTH, V51, P1095, DOI 10.1093/jac/dkg199
   Stebbing J, 2003, INT J STD AIDS, V14, P225, DOI 10.1258/095646203321264818
   STELZER KJ, 1993, INT J RADIAT ONCOL, V27, P1057, DOI 10.1016/0360-3016(93)90523-X
   Stewart S, 1998, J CLIN ONCOL, V16, P683, DOI 10.1200/JCO.1998.16.2.683
   STURZL M, 1992, P NATL ACAD SCI USA, V89, P7046, DOI 10.1073/pnas.89.15.7046
   Sun XW, 1997, NEW ENGL J MED, V337, P1343, DOI 10.1056/NEJM199711063371903
   SUREAU P, 1993, JAMA-J AM MED ASSOC, V269, P460
   TAPPERO JW, 1991, J ACQ IMMUN DEF SYND, V4, P839
   Thompson LDR, 2004, AM J CLIN PATHOL, V121, P727, DOI 10.1309/PNVQ0PQGXHVY6L7G
   TIMMERMAN JM, 1995, J CLIN ONCOL, V13, P1391, DOI 10.1200/JCO.1995.13.6.1391
   Tirelli U, 2000, CANCER-AM CANCER SOC, V88, P563, DOI 10.1002/(SICI)1097-0142(20000201)88:3<563::AID-CNCR11>3.0.CO;2-D
   Tornesello ML, 2008, J GEN VIROL, V89, P1380, DOI 10.1099/vir.0.83553-0
   Tulpule A, 2002, CANCER-AM CANCER SOC, V95, P147, DOI 10.1002/cncr.10634
   VALLIS KA, 1991, LANCET, V337, P918, DOI 10.1016/0140-6736(91)90250-S
   Vatra B, 2002, GASTROEN CLIN BIOL, V26, P150
   Walmsley S, 1999, J ACQ IMMUN DEF SYND, V22, P235
   Wasserberg N, 2007, INT J COLORECTAL DIS, V22, P1217, DOI 10.1007/s00384-007-0285-z
   Welles L, 1998, J CLIN ONCOL, V16, P1112, DOI 10.1200/JCO.1998.16.3.1112
   Wexler A, 2008, DIS COLON RECTUM, V51, P73, DOI 10.1007/s10350-007-9154-7
   Widrick P, 1997, MAYO CLIN PROC, V72, P761
   WRIGHT TC, 1994, OBSTET GYNECOL, V84, P591
   Yegüez JF, 2003, AM SURGEON, V69, P981
   Yildiz F, 2006, J NATL MED ASSOC, V98, P1136
NR 147
TC 7
Z9 7
U1 0
U2 3
PU WOLTERS KLUWER MEDKNOW PUBLICATIONS
PI MUMBAI
PA WOLTERS KLUWER INDIA PVT LTD , A-202, 2ND FLR, QUBE, C T S  NO 1498A-2
   VILLAGE MAROL, ANDHERI EAST, MUMBAI, 400059, INDIA
SN 0973-1482
EI 1998-4138
J9 J CANCER RES THER
JI J. Canc. Res. Ther.
PD OCT-DEC
PY 2010
VL 6
IS 4
BP 432
EP 441
DI 10.4103/0973-1482.77078
PG 10
WC Oncology
WE Science Citation Index Expanded (SCI-EXPANDED)
SC Oncology
GA 730JD
UT WOS:000288028700005
PM 21358076
OA gold
DA 2024-06-03
ER

PT J
AU Latta, S
   Myint, ZW
   Jallad, B
   Hamdi, T
   Alhosaini, MN
   Kumar, DV
   Kheir, F
AF Latta, S.
   Myint, Z. W.
   Jallad, B.
   Hamdi, T.
   Alhosaini, M. N.
   Kumar, D. V.
   Kheir, F.
TI Primary central nervous system T-cell lymphoma in aids patients: case
   report and literature review
SO CURRENT ONCOLOGY
LA English
DT Review
DE Primary CNS lymphoma; T cells; non-Hodgkin lymphoma; AIDS
AB According to the published data, most primary central nervous system lymphomas (PCNSL) are B-cell lymphomas; primary T-cell lymphomas are rare. In a search of the MEDLINE database, we found only 6 cases of primary T-cell PCNSL. Here, we present the case of a 43-year-old man with aids, not on highly active antiretroviral therapy, who presented with focal neurologic symptoms and was found on magnetic resonance imaging to have multiple brain lesions. A biopsy showed T-cell lymphoma, and the patient was subsequently treated with whole-brain radiation, to marked clinical response. Reported cases from the literature of primary T-cell PCNSL in aids patients are summarized in this review.
C1 [Latta, S.; Myint, Z. W.; Jallad, B.; Hamdi, T.; Alhosaini, M. N.; Kumar, D. V.; Kheir, F.] St Joseph Hosp, Dept Internal Med, Chicago, IL USA.
   [Latta, S.; Myint, Z. W.; Jallad, B.; Hamdi, T.; Alhosaini, M. N.; Kumar, D. V.; Kheir, F.] Univ Illinois, Chicago, IL USA.
C3 University of Illinois System; University of Illinois Chicago;
   University of Illinois Chicago Hospital
RP Latta, S (corresponding author), 306-8000 W Foster Lane, Chicago, IL 60714 USA.
EM shadilatta@hotmail.com
CR Abrey LE, 2000, J CLIN ONCOL, V18, P3144, DOI 10.1200/JCO.2000.18.17.3144
   [Anonymous], INT C AIDS
   Aydin F, 1998, ARCH PATHOL LAB MED, V122, P361
   Bataille B, 2000, J NEUROSURG, V92, P261, DOI 10.3171/jns.2000.92.2.0261
   Bindal AK, 1997, J NEURO-ONCOL, V31, P267, DOI 10.1023/A:1005769406324
   CHAPPELL ET, 1992, NEUROSURGERY, V30, P825, DOI 10.1227/00006123-199206000-00001
   Cobo F, 2007, NEUROPATHOLOGY, V27, P396, DOI 10.1111/j.1440-1789.2007.00784.x
   Corn BW, 1997, CANCER, V79, P2409
   DeMario MD, 1998, SEMIN ONCOL, V25, P492
   FINE HA, 1993, ANN INTERN MED, V119, P1093, DOI 10.7326/0003-4819-119-11-199312010-00007
   Flinn Ian W., 1996, Current Opinion in Oncology, V8, P373, DOI 10.1097/00001622-199609000-00007
   FORSYTH PA, 1994, NEUROLOGY, V44, P1473, DOI 10.1212/WNL.44.8.1473
   MACMAHON EME, 1991, LANCET, V338, P969, DOI 10.1016/0140-6736(91)91837-K
   MCCUE MP, 1993, NEUROLOGY, V43, P377, DOI 10.1212/WNL.43.2.377
   RAO C, 1989, J NEUROPATH EXP NEUR, V48, P302, DOI 10.1097/00005072-198905000-00010
NR 15
TC 7
Z9 8
U1 0
U2 1
PU MULTIMED INC
PI TORONTO
PA 66 MARTIN ST, TORONTO, ON L9T 2R2, CANADA
SN 1198-0052
J9 CURR ONCOL
JI Curr. Oncol.
PY 2010
VL 17
IS 5
BP 63
EP 66
PG 4
WC Oncology
WE Science Citation Index Expanded (SCI-EXPANDED)
SC Oncology
GA V27XS
UT WOS:000208646500003
PM 20975881
OA Green Published, gold, Green Submitted
DA 2024-06-03
ER

PT J
AU Sharma, A
   Bajpai, J
   Raina, V
   Mohanti, BK
AF Sharma, A.
   Bajpai, J.
   Raina, V
   Mohanti, B. K.
TI HIV-associated non-Hodgkins lymphoma: Experience from a regional cancer
   center
SO INDIAN JOURNAL OF CANCER
LA English
DT Article
DE Acquired immune deficiency syndrome; human immunodeficiency virus;
   non-Hodgkin lymphoma
ID ACTIVE ANTIRETROVIRAL THERAPY; AIDS-RELATED LYMPHOMA; CHANGING
   INCIDENCE; INFECTED PATIENTS; SURVIVAL; ERA; AUSTRALIA; SARCOMA; HAART
AB Aims : To analyze clinical features and survival in HIV-associated non-Hodgkin lymphoma (NHL) cases registered at Dr BRA Institute Rotary Cancer Hospital of AIIMS, New Delhi. Materials and Methods : We have retrospectively reviewed records of NHL patients registered, from January 2003 to July 2007 to analyze HIV-associated NHL. Results : Seven cases of HIV-associated NHL cases were identified. Age range was 14-56 years. Five were males. Baseline performance status (ECOG-PS) was > I in 6. Mean LDH was 409 U/L. Mean hemoglobin was 10.5 g and mean CD4 count was 243/mm3 (range 18- 454). Three cases had nodal lymphoma and four had extra nodal lymphoma. No primary CNS (PCNSL) lymphoma was seen. All patients were of advanced stages and of intermediate to high-risk group based on international prognostic index (IPI). Six cases had high-grade NHL. None had CNS involvement. Five had B symptoms. HIV infection was diagnosed as part of NHL work-up in five patients. All patients received HAART. All were planned for chemotherapy with CNS prophylaxis. Protocols used were CVP, CHOP, R-CHOP or MCP-842. One patient received IFRT. Response : One patient achieved complete response (CR) and continues to be disease free, with 4.5 years of follow-up. Three cases achieved partial response (PR) and 2 had progressive disease (PD). Currently, three patients are on follow-up. Conclusions : These NHL are of higher grade and advanced stage. Response and tolerance to chemotherapy is poor. Appropriate supportive care and CNS prophylaxis might improve outcome. We need to improve epidemiological data collection system in this part of world. With HAART, the goal of therapy is durable CR rather than palliation.
C1 [Sharma, A.; Bajpai, J.; Raina, V] AIIMS, Dr BRA IRCH, Dept Med Oncol, New Delhi, India.
   [Mohanti, B. K.] AIIMS, Dr BRA IRCH, Dept Radiat Oncol, New Delhi, India.
C3 All India Institute of Medical Sciences (AIIMS) New Delhi; DR. B.R.A.
   Institute Rotary Cancer Hospital; All India Institute of Medical
   Sciences (AIIMS) New Delhi; DR. B.R.A. Institute Rotary Cancer Hospital
RP Sharma, A (corresponding author), AIIMS, Dr BRA IRCH, Dept Med Oncol, New Delhi, India.
EM atul1@hotmail.com
RI MOHANTI, BIDHU K/AAX-1159-2020; Bajpai, Jyoti/ABG-6370-2020
OI MOHANTI, BIDHU K/0000-0002-7553-0984; Bajpai, Jyoti/0000-0001-7657-3460
CR Antinori A, 2001, AIDS, V15, P1483, DOI 10.1097/00002030-200108170-00005
   Appleby P, 2000, JNCI-J NATL CANCER I, V92, P1823, DOI 10.1093/jnci/92.22.1823
   Besson C, 2001, BLOOD, V98, P2339, DOI 10.1182/blood.V98.8.2339
   Chitale Arun R, 2005, Indian J Pathol Microbiol, V48, P151
   Chow KU, 2001, LEUKEMIA LYMPHOMA, V41, P105, DOI 10.3109/10428190109057959
   Cote TR, 1997, INT J CANCER, V73, P645, DOI 10.1002/(SICI)1097-0215(19971127)73:5<645::AID-IJC6>3.0.CO;2-X
   Dhir AA, 2008, CANCER CAUSE CONTROL, V19, P147, DOI 10.1007/s10552-007-9080-y
   DIAMOND C, 2006, PRESENTATION OUTCOME, P47
   Dore GJ, 2002, J ACQ IMMUN DEF SYND, V29, P388, DOI 10.1097/00126334-200204010-00010
   Gérard L, 2002, J ACQ IMMUN DEF SYND, V30, P478, DOI 10.1097/00126334-200208150-00003
   Goedert JJ, 2000, SEMIN ONCOL, V27, P390
   Grulich AE, 2001, AIDS, V15, P629, DOI 10.1097/00002030-200103300-00013
   *IND COUNC MED RES, PROJ NAT CANC REG PR
   Jacobson L. P., 1998, Journal of Acquired Immune Deficiency Syndromes and Human Retrovirology, V17, pA39
   Kirk O, 2001, BLOOD, V98, P3406, DOI 10.1182/blood.V98.12.3406
   Levine AM, 2000, BLOOD, V96, P4084
   Little RF, 2001, JAMA-J AM MED ASSOC, V285, P1880, DOI 10.1001/jama.285.14.1880
   Matthews GV, 2000, BLOOD, V96, P2730
   Mocroft A, 1999, J ACQ IMMUN DEF SYND, V21, P401
   Mocroft A, 2000, LANCET, V356, P291, DOI 10.1016/S0140-6736(00)02504-6
   Navarro JT, 2001, BRIT J HAEMATOL, V112, P909, DOI 10.1046/j.1365-2141.2001.02656.x
   NOBLE R, 2 5 MILLION PEOPLE L
   NOBLE R, 2007, NATL FAMILY HLTH SUR
   Robotin MC, 2004, HIV MED, V5, P377, DOI 10.1111/j.1468-1293.2004.00238.x
   Tam HK, 2002, INT J CANCER, V98, P916, DOI 10.1002/ijc.10274
   Tirelli U, 1996, HEMATOL ONCOL, V14, P7, DOI 10.1002/(SICI)1099-1069(199603)14:1<7::AID-HON556>3.0.CO;2-D
   Vilchez RA, 2002, AIDS RES HUM RETROV, V18, P237, DOI 10.1089/088922202753472793
   Wolf T, 2005, LEUKEMIA LYMPHOMA, V46, P207, DOI 10.1080/10428190400015733
NR 28
TC 7
Z9 8
U1 0
U2 0
PU INDIAN CANCER SOC
PI MUMBAI
PA C/O DR D J JUSSAWALLA, EDITOR-IN-CHIEF, 74 JERBAI WADIA RD, PAREL,
   MUMBAI, 00000, INDIA
SN 0019-509X
J9 INDIAN J CANCER
JI Indian J. Cancer
PD JAN-MAR
PY 2010
VL 47
IS 1
BP 35
EP 39
DI 10.4103/0019-509X.58857
PG 5
WC Oncology
WE Science Citation Index Expanded (SCI-EXPANDED)
SC Oncology
GA 614KG
UT WOS:000279056700010
PM 20071788
DA 2024-06-03
ER

PT J
AU Yamanaka, R
AF Yamanaka, Ryuya
TI Management of refractory or relapsed primary central nervous system
   lymphoma (Review)
SO MOLECULAR MEDICINE REPORTS
LA English
DT Article
DE chemotherapy; primary central nervous system lymphoma; salvage therapy
ID PRIMARY CNS LYMPHOMA; HIGH-DOSE METHOTREXATE; B-CELL LYMPHOMA; PRIMARY
   MALIGNANT-LYMPHOMA; WHOLE-BRAIN RADIOTHERAPY; NON-HODGKINS-LYMPHOMA;
   TERM-FOLLOW-UP; IMMUNOCOMPETENT PATIENTS; PROSPECTIVE TRIAL; SALVAGE
   THERAPY
AB Primary central nervous system lymphoma (PCNSL) is a non-Hodgkin's lymphoma arising in the central nervous system. Combined methotrexate-based chemoradiotherapy is the standard treatment for PCNSL, resulting in a median overall survival of 25-51 months. Failure of first-line treatment has been reported in most patients with PCNSL. Salvage therapy improves outcome; however, since many different treatments have been applied, conclusions cannot be drawn regarding an optimal treatment schedule. This review analyzes the efficacy of different salvage therapies that have been reported in the literature. These well-designed, randomized trials may help elucidate issues such as the best chemotherapy regimen for second-line treatment.
C1 Kurume Univ, Sch Med, Res Ctr Innovat Canc Therapy, Fukuoka 8300011, Japan.
C3 Kurume University
RP Yamanaka, R (corresponding author), Kurume Univ, Sch Med, Res Ctr Innovat Canc Therapy, Asahimachi 67, Fukuoka 8300011, Japan.
EM ryaman@med.kurume-u.ac.jp
RI Yamanaka, Ryuya/AFL-0782-2022
OI Yamanaka, Ryuya/0000-0003-2941-7996
CR Abrey LE, 1998, J CLIN ONCOL, V16, P859, DOI 10.1200/JCO.1998.16.3.859
   Abrey LE, 2000, J CLIN ONCOL, V18, P3144, DOI 10.1200/JCO.2000.18.17.3144
   Alizadeh AA, 2000, NATURE, V403, P503, DOI 10.1038/35000501
   Altman JK, 2008, J CLIN ONCOL, V26, DOI 10.1200/jco.2008.26.15_suppl.2075
   Arellano-Rodrigo E, 2003, EUR J HAEMATOL, V70, P219, DOI 10.1034/j.1600-0609.2003.00045.x
   Batchelor T, 2003, J CLIN ONCOL, V21, P1044, DOI 10.1200/JCO.2003.03.036
   Bessell EM, 1996, J CLIN ONCOL, V14, P945, DOI 10.1200/JCO.1996.14.3.945
   CABANILLAS F, 1982, BLOOD, V60, P693
   Chattopadhyay S, 2007, MOL CANCER THER, V6, P404, DOI 10.1158/1535-7163.MCT-06-0343
   Cher L, 1996, NEUROLOGY, V46, P1757, DOI 10.1212/WNL.46.6.1757
   Coiffier B, 2001, CURR OPIN ONCOL, V13, P325, DOI 10.1097/00001622-200109000-00003
   Coiffier B, 2002, NEW ENGL J MED, V346, P235, DOI 10.1056/NEJMoa011795
   Cote TR, 1996, J NATL CANCER I, V88, P675, DOI 10.1093/jnci/88.10.675
   DEANGELIS LM, 1990, NEUROLOGY, V40, P80, DOI 10.1212/WNL.40.1.80
   DEANGELIS LM, 1992, J CLIN ONCOL, V10, P635, DOI 10.1200/JCO.1992.10.4.635
   DESABLENS B, 1999, ANN ONCOL, V10
   EBY NL, 1988, CANCER-AM CANCER SOC, V62, P2461, DOI 10.1002/1097-0142(19881201)62:11<2461::AID-CNCR2820621135>3.0.CO;2-M
   Endo S, 2002, JPN J CANCER RES, V93, P1308, DOI 10.1111/j.1349-7006.2002.tb01239.x
   Enting RH, 2004, NEUROLOGY, V63, P901, DOI 10.1212/01.WNL.0000137050.43114.42
   Ferreri AJM, 2001, ONCOLOGY-BASEL, V60, P134, DOI 10.1159/000055310
   FINE HA, 1993, ANN INTERN MED, V119, P1093, DOI 10.7326/0003-4819-119-11-199312010-00007
   FINE HA, 1998, LYMPHOMAS, P481
   Fischer L, 2006, ANN ONCOL, V17, P1141, DOI 10.1093/annonc/mdl070
   Freilich RJ, 1996, NEUROLOGY, V46, P435, DOI 10.1212/WNL.46.2.435
   Gavrilovic IT, 2006, J CLIN ONCOL, V24, P4570, DOI 10.1200/JCO.2006.06.6910
   GLASS J, 1994, J NEUROSURG, V81, P188, DOI 10.3171/jns.1994.81.2.0188
   Guha-Thakurta N, 1999, J NEURO-ONCOL, V43, P259, DOI 10.1023/A:1006210703827
   HARRIS NL, 1994, BLOOD, V84, P1361
   HASSAN M, 1992, CANCER CHEMOTH PHARM, V30, P81, DOI 10.1007/BF00686397
   HEIDEMAN RL, 1989, CANCER RES, V49, P736
   Herben VMM, 1996, CLIN PHARMACOKINET, V31, P85, DOI 10.2165/00003088-199631020-00001
   Herrlinger U, 1996, EUR NEUROL, V36, P241, DOI 10.1159/000117261
   Hottinger AF, 2007, NEUROLOGY, V69, P1178, DOI 10.1212/01.wnl.0000276986.19602.c1
   Illerhaus G, 2006, J CLIN ONCOL, V24, P3865, DOI 10.1200/JCO.2006.06.2117
   Kancherla RR, 2001, CANCER, V91, P463, DOI 10.1002/1097-0142(20010201)91:3<463::AID-CNCR1023>3.0.CO;2-R
   Krishnan A, 2008, J CLIN ONCOL, V26, P90, DOI 10.1200/JCO.2007.11.9248
   Kroll RA, 1998, NEUROSURGERY, V42, P1083, DOI 10.1097/00006123-199805000-00082
   Küker W, 2005, J NEURO-ONCOL, V72, P169, DOI 10.1007/s11060-004-3390-7
   López R, 1999, HAEMATOLOGICA, V84, P911
   Maza S, 2009, NEURO-ONCOLOGY, V11, P423, DOI 10.1215/15228517-2008-108
   McAllister LD, 2000, NEUROSURGERY, V46, P51, DOI 10.1093/neurosurgery/46.1.51
   Montemurro M, 2007, ANN ONCOL, V18, P665, DOI 10.1093/annonc/mdl458
   Muldoon LL, 2007, J CLIN ONCOL, V25, P2295, DOI 10.1200/JCO.2006.09.9861
   MURRAY K, 1986, J NEUROSURG, V65, P600, DOI 10.3171/jns.1986.65.5.0600
   NELSON DF, 1992, INT J RADIAT ONCOL, V23, P9, DOI 10.1016/0360-3016(92)90538-S
   Neuwelt EA, 1998, CLIN CANCER RES, V4, P1549
   Nguyen PL, 2005, J CLIN ONCOL, V23, P1507, DOI 10.1200/JCO.2005.01.161
   Olson JE, 2002, CANCER, V95, P1504, DOI 10.1002/cncr.10851
   Panageas KS, 2005, CANCER-AM CANCER SOC, V104, P2466, DOI 10.1002/cncr.21481
   Pels H, 2003, J CLIN ONCOL, V21, P4489, DOI 10.1200/JCO.2003.04.056
   Plotkin SR, 2004, CLIN CANCER RES, V10, P5643, DOI 10.1158/1078-0432.CCR-04-0159
   Poortmans PMP, 2003, J CLIN ONCOL, V21, P4483, DOI 10.1200/JCO.2003.03.108
   Reni M, 2007, BRIT J CANCER, V96, P864, DOI 10.1038/sj.bjc.6603660
   Reni M, 1999, BRIT J CANCER, V79, P530, DOI 10.1038/sj.bjc.6690083
   Reni M, 1997, ANN ONCOL, V8, P227, DOI 10.1023/A:1008201717089
   Rosenwald A, 2002, NEW ENGL J MED, V346, P1937, DOI 10.1056/NEJMoa012914
   Rosenwald A, 2003, J EXP MED, V198, P851, DOI 10.1084/jem.20031074
   Rubenstein JL, 2007, J CLIN ONCOL, V25, P1350, DOI 10.1200/JCO.2006.09.7311
   Rubenstein JL, 2003, BLOOD, V101, P466, DOI 10.1182/blood-2002-06-1636
   Savage KJ, 2003, BLOOD, V102, P3871, DOI 10.1182/blood-2003-06-1841
   Shenkier TN, 2005, CANCER, V103, P1008, DOI 10.1002/cncr.20868
   SOUSSAIN C, 1995, BLOOD, V85, P664, DOI 10.1182/blood.V85.3.664.bloodjournal853664
   Soussain C, 2008, J CLIN ONCOL, V26, P2512, DOI 10.1200/JCO.2007.13.5533
   Staudt LM, 2005, ADV IMMUNOL, V87, P163, DOI 10.1016/S0065-2776(05)87005-1
   Tyson RM, 2003, LEUKEMIA LYMPHOMA, V44, P627, DOI 10.1080/1042819021000055057
   Voloschin AD, 2008, J NEURO-ONCOL, V86, P211, DOI 10.1007/s11060-007-9464-6
   Wright G, 2003, P NATL ACAD SCI USA, V100, P9991, DOI 10.1073/pnas.1732008100
   Yamanaka R, 2008, JPN J CLIN ONCOL, V38, P373, DOI 10.1093/jjco/hyn027
   Zelenetz AD, 2003, ANN ONCOL, V14, P5, DOI 10.1093/annonc/mdg702
NR 69
TC 7
Z9 8
U1 0
U2 3
PU SPANDIDOS PUBL LTD
PI ATHENS
PA POB 18179, ATHENS, 116 10, GREECE
SN 1791-2997
EI 1791-3004
J9 MOL MED REP
JI Mol. Med. Rep.
PD NOV-DEC
PY 2009
VL 2
IS 6
BP 879
EP 885
DI 10.3892/mmr_00000186
PG 7
WC Oncology; Medicine, Research & Experimental
WE Science Citation Index Expanded (SCI-EXPANDED)
SC Oncology; Research & Experimental Medicine
GA 503VL
UT WOS:000270569200001
PM 21475915
OA Bronze
DA 2024-06-03
ER

PT J
AU Yilmaz, M
   Erkutlu, I
   Kilciksiz, S
   Pehlivan, M
   Okan, V
   Alptekin, M
   Sari, I
AF Yilmaz, Mehmet
   Erkutlu, Ibrahim
   Kilciksiz, Sevil
   Pehlivan, Mustafa
   Okan, Vahap
   Alptekin, Mehmet
   Sari, Ibrahim
TI Modified IDARAM chemotherapy regimen for primary central nervous system
   lymphoma: experience of three cases
SO HEMATOLOGY
LA English
DT Article
DE DARAM; R-IDARAM; CNS lymphoma; Rituximab
ID PRIMARY CNS LYMPHOMA; ANTI-CD20 ANTIBODY RITUXIMAB;
   NON-HODGKINS-LYMPHOMA; BLOOD-BRAIN-BARRIER; B-CELL LYMPHOMAS; SURVIVAL;
   METHOTREXATE; RADIOTHERAPY; THERAPY
AB The use of radiotherapy (RT) with chemotherapy has improved disease free survival and control in primary central nervous system lymphoma (PCNSL). We have encountered three patients with histologically documented central nervous system lymphoma. In all patients pathological diagnosis was B-cell lymphoma. We modified IDARAM regimen to R-IDARAM to enhance and optimize chemotherapeutic components for the treatment of PCNSL. We made three changes: (i) we added rituximab 375 mg/m(2) day 1; (ii) increased dose of MTX from 2 to 3 g/m(2); and (iii) administered two additional courses of R-IDARAM after cranial RT. Following complete staging after course 2, radiotherapy was applied at a dosage of 3600-4140 cGy in conventional schedule (180 or 200 cGy per day) to whole brain (with 3600 cGy to eyes in one case because of eye involvement) and then 2 additional courses of R-IDARAM (totally four courses) chemotherapy regimen were applied. Complete remission (CR) was achieved after first two cycles of R-IDARAM in patient 1 and 3 and after four cycles in patient 2. Currently, three patients have been alive for 29, 10, 15 months respectively. Currently there is no standard treatment modality for PCNSL. Increased dosage of MTX, adding rituximab and consolidation of the IDARAM to R-IDARAM regimen may improve disease control and outcome in PCNSL patients.
C1 [Yilmaz, Mehmet; Pehlivan, Mustafa; Okan, Vahap] Gaziantep Univ, Sch Med, Dept Hematol, Gaziantep, Turkey.
   [Erkutlu, Ibrahim; Alptekin, Mehmet] Gaziantep Univ, Sch Med, Dept Neurosurg, Gaziantep, Turkey.
   [Kilciksiz, Sevil] Gaziantep Univ, Sch Med, Dept Radiat Oncol, Gaziantep, Turkey.
   [Sari, Ibrahim] Gaziantep Univ, Sch Med, Dept Pathol, Gaziantep, Turkey.
C3 Gaziantep University; Gaziantep University; Gaziantep University;
   Gaziantep University
RP Yilmaz, M (corresponding author), Osman Gazi Mah 89,Cad 1 Sok,Gizem Apt 2-1, TR-27310 Gaziantep, Turkey.
EM mmyilmaz@gantep.edu.tr
RI okan, vahap/AAH-1424-2020; alptekin, mehmet/AAH-1437-2020; kilciksiz,
   Sevil/Y-7790-2018; YILMAZ, Mehmet/HKM-4739-2023; Sari,
   İbrahim/A-5771-2018; Pehlivan, Mustafa/N-3210-2015; Erkutlu,
   Ibrahim/AAG-6720-2020
OI okan, vahap/0000-0002-9869-8181; alptekin, mehmet/0000-0002-6665-7270;
   YILMAZ, Mehmet/0000-0002-5710-5263; Pehlivan,
   Mustafa/0000-0002-6692-085X; ERKUTLU, IBRAHIM/0000-0002-5749-1504
CR Abrey LE, 1998, J CLIN ONCOL, V16, P859, DOI 10.1200/JCO.1998.16.3.859
   Abrey LE, 2000, J CLIN ONCOL, V18, P3144, DOI 10.1200/JCO.2000.18.17.3144
   ABREY LE, 1992, J CLIN ONCOL, V10, P635
   Bessell EM, 2001, INT J RADIAT ONCOL, V50, P457, DOI 10.1016/S0360-3016(01)01451-1
   *CENTR BRAIN TUM R, 2004, PRIM BRAIN TUM US 19
   Cheng AL, 1998, CANCER, V82, P1946, DOI 10.1002/(SICI)1097-0142(19980515)82:10<1946::AID-CNCR19>3.0.CO;2-T
   DONEHOWER RC, 1986, CANCER TREAT REP, V70, P1059
   Ferreri AJM, 2001, ONCOLOGY-BASEL, V60, P134, DOI 10.1159/000055310
   GLASS J, 1994, J NEUROSURG, V81, P188, DOI 10.3171/jns.1994.81.2.0188
   Harris N. L., 2000, Histopathology (Oxford), V36, P69
   JHANKE K, 2006, J NEUROONCOL, V80, P159
   Kikuchi Ako, 2004, Rinsho Ketsueki, V45, P1255
   Montesinos-Rongen M, 1999, AM J PATHOL, V155, P2077, DOI 10.1016/S0002-9440(10)65526-5
   Montesinos-Rongen M, 2004, BLOOD, V103, P1869, DOI 10.1182/blood-2003-05-1465
   Montesinos-Rongen M, 2002, J NEUROPATH EXP NEUR, V61, P926, DOI 10.1093/jnen/61.10.926
   Moreton P, 2004, CANCER CHEMOTH PHARM, V53, P324, DOI 10.1007/s00280-003-0737-2
   NELSON DF, 1992, INT J RADIAT ONCOL, V23, P9, DOI 10.1016/0360-3016(92)90538-S
   NEUWELT EA, 1991, J CLIN ONCOL, V9, P1580, DOI 10.1200/JCO.1991.9.9.1580
   New P, 2001, CURR OPIN NEUROL, V14, P725, DOI 10.1097/00019052-200112000-00008
   PAULUS W, 2000, PATHOLOGY GENETICS T, P198
   Pels H, 2003, ONKOLOGIE, V26, P351, DOI 10.1159/000072095
   REID JM, 1990, CANCER RES, V50, P6525
   Reni M, 2001, ANN HEMATOL, V80, pB113
   Rubenstein JL, 2003, BLOOD, V101, P466, DOI 10.1182/blood-2002-06-1636
   Schulz H, 2004, HAEMATOLOGICA, V89, P753
   Sekita T, 2001, LEUKEMIA LYMPHOMA, V41, P377, DOI 10.3109/10428190109057993
   Stewart PA, 2000, CELL MOL NEUROBIOL, V20, P149, DOI 10.1023/A:1007026504843
   Wong ET, 2004, CANCER-AM CANCER SOC, V101, P139, DOI 10.1002/cncr.20339
NR 28
TC 7
Z9 8
U1 0
U2 4
PU MANEY PUBLISHING
PI LEEDS
PA STE 1C, JOSEPHS WELL, HANOVER WALK, LEEDS LS3 1AB, W YORKS, ENGLAND
SN 1024-5332
J9 HEMATOLOGY
JI Hematology
PD APR
PY 2008
VL 13
IS 2
BP 107
EP 113
DI 10.1179/102453308X315870
PG 7
WC Hematology
WE Science Citation Index Expanded (SCI-EXPANDED)
SC Hematology
GA 361BW
UT WOS:000260103500008
PM 18616878
OA Bronze
DA 2024-06-03
ER

PT J
AU Pipp, I
   Wagner, L
   Rössler, K
   Budka, H
   Preusser, M
AF Pipp, Iris
   Wagner, Ludwig
   Roessler, Karl
   Budka, Herbert
   Preusser, Matthias
TI Secretagogin expression in tumours of the human brain and its coverings
SO APMIS
LA English
DT Article
DE brain tumour; immunohistochemistry; neuropathology; secretagogin
ID ENDOTHELIAL-CELLS; SERUM-LEVELS; CALBINDIN-D-28K; PROTEIN; PARVALBUMIN;
   CALMODULIN; MARKER; MEDULLOBLASTOMAS; IMMUNOREACTIVITY; NEURONS
AB Secretagogin is a recently described calcium-binding protein, which is expressed in some neurons of the human brain. In this study we systematically investigated secretagogin expression in 245 tumours of the human brain and its coverings using immunohistochemistry. We found focal or widespread secretagogin expression in tumour cells in 1/18 oligoastrocytomas, 1/19 oligodendrogliomas, 2/20 anaplastic oligodendrogliomas, 2/9 ependymomas, 2/11 anaplastic ependymomas, 2/10 glioblastomas, 3/ 11 gangliogliomas and 1/2 anaplastic gangliogliomas, 10/10 central neurocytomas, 5110 classic medulloblastomas, 4/5 desmoplastic medulloblastomas, 3/5 large cell/anaplastic medulloblastomas, 3/5 neuroblastomas, 3/10 meningiomas, 2/10 haemangioblastomas, and 13/19 pituitary adenomas. Further, we observed secretagogin expression in endothelial cells in 5110 meningiomas, 2/5 haemangiopericytomas, and 2/10 haemangioblastomas. We detected no secretagogin expression in fibrillary astrocytoma, pilocytic astrocytoma, DNT, pineocytoma, pineoblastoma, subependymal giant cell astrocytoma (SEGA), atypical teratoid/rhabdoid tumour (AT/RT), or primary central nervous system lymphoma (PCNSL). We conclude that secretagogin is differentially expressed in human neuronal, glial, and embryonal brain tumours, meningial neoplasms and pituitary adenomas. Our findings indicate that secretagogin is involved in the calcium metabolism of tumour cells and endothelial cells in a subset of neoplasms of the brain and its coverings. Anti-secretagogin immunohistochemistry does not seem to be helpful in most differential diagnostic situations in surgical neuropathology.
C1 Med Univ, Neurol Inst, Vienna, Austria.
   Med Univ, Dept Internal Med 3, Vienna, Austria.
   Med Univ, Dept Neurosurg, Vienna, Austria.
RP Preusser, M (corresponding author), Med Univ, Neurol Inst, Vienna, Austria.
EM matthias.preusser@meduniwien.ac.at
RI Preusser, Matthias/C-8530-2011; Rössler, Karl/AAN-5096-2021; Budka,
   Herbert/I-3486-2019
OI Preusser, Matthias/0000-0003-3541-2315; Rössler,
   Karl/0000-0002-9249-8082; Budka, Herbert/0000-0002-1933-1577
CR Airaksinen MS, 1997, P NATL ACAD SCI USA, V94, P1488, DOI 10.1073/pnas.94.4.1488
   Birkenkamp-Demtröder K, 2005, NEUROENDOCRINOLOGY, V82, P121, DOI 10.1159/000091207
   Carrión AM, 1999, NATURE, V398, P80, DOI 10.1038/18044
   CHARD PS, 1993, J PHYSIOL-LONDON, V472, P341, DOI 10.1113/jphysiol.1993.sp019950
   D'Orlando C, 2002, BRAIN RES, V945, P181, DOI 10.1016/S0006-8993(02)02753-1
   Desiderio DM, 2003, CELL MOL BIOL, V49, P689
   FERRER I, 1993, J NEUROSURG, V78, P133, DOI 10.3171/jns.1993.78.1.0133
   Fierro L, 1996, J PHYSIOL-LONDON, V496, P617, DOI 10.1113/jphysiol.1996.sp021713
   Gartner W, 2001, CEREB CORTEX, V11, P1161, DOI 10.1093/cercor/11.12.1161
   Gelpi E, 2003, MODERN PATHOL, V16, P708, DOI 10.1097/01.MP.0000076981.90281.BF
   GHOSH A, 1995, SCIENCE, V268, P239, DOI 10.1126/science.7716515
   GOTO S, 1993, J NEURO-ONCOL, V16, P19, DOI 10.1007/BF01324830
   HIROSE T, 1995, ACTA NEUROPATHOL, V90, P387
   Hsieh HL, 2004, BIOCHEM BIOPH RES CO, V316, P949, DOI 10.1016/j.bbrc.2004.02.135
   KATSETOS CD, 1995, ARCH PATHOL LAB MED, V119, P734
   Kleihues P., 2000, PATHOLOGY GENETICS T
   LIEDO PM, 1992, NEURON, V9, P943
   Lopes MBS, 1996, ACTA NEUROPATHOL, V91, P368, DOI 10.1007/s004010050438
   Mokhtari K, 2005, NEUROPATH APPL NEURO, V31, P62, DOI 10.1111/j.1365-2990.2004.00612.x
   Niki I, 1996, J BIOCHEM, V120, P685
   Pelc K, 2002, CANCER-AM CANCER SOC, V95, P410, DOI 10.1002/cncr.10666
   Peracchia C, 2000, J BIOL CHEM, V275, P26220, DOI 10.1074/jbc.M004007200
   Preusser M, 2006, HISTOPATHOLOGY, V48, P438, DOI 10.1111/j.1365-2559.2006.02359.x
   Rajendra A, 2004, J NEURO-ONCOL, V67, P345, DOI 10.1023/B:NEON.0000024216.15923.77
   Rodney GG, 2000, BIOCHEMISTRY-US, V39, P7807, DOI 10.1021/bi0005660
   Schmidt-Hansen B, 2004, ONCOGENE, V23, P5487, DOI 10.1038/sj.onc.1207720
   SHENG M, 1991, SCIENCE, V252, P1427, DOI 10.1126/science.1646483
   Vos MJ, 2004, ANTICANCER RES, V24, P2511
   Wagner L, 2000, J BIOL CHEM, V275, P24740, DOI 10.1074/jbc.M001974200
   Wernyj RP, 1999, MOL BRAIN RES, V64, P69, DOI 10.1016/S0169-328X(98)00307-6
   WOLF HK, 1995, J NEUROPATH EXP NEUR, V54, P689, DOI 10.1097/00005072-199509000-00011
   Xing XM, 2006, PROTEOMICS, V6, P2916, DOI 10.1002/pmic.200401355
   Zhan Xianquan, 2003, Pituitary, V6, P189, DOI 10.1023/B:PITU.0000023426.99808.40
   Zierhut B, 2005, BIOCHEM BIOPH RES CO, V329, P1193, DOI 10.1016/j.bbrc.2005.02.093
NR 34
TC 7
Z9 8
U1 0
U2 3
PU BLACKWELL PUBLISHING
PI OXFORD
PA 9600 GARSINGTON RD, OXFORD OX4 2DQ, OXON, ENGLAND
SN 0903-4641
J9 APMIS
JI APMIS
PD APR
PY 2007
VL 115
IS 4
BP 319
EP 326
DI 10.1111/j.1600-0463.2007.apm_590.x
PG 8
WC Immunology; Microbiology; Pathology
WE Science Citation Index Expanded (SCI-EXPANDED)
SC Immunology; Microbiology; Pathology
GA 165KW
UT WOS:000246305400004
PM 17504298
DA 2024-06-03
ER

PT J
AU Stark, AM
   Tiemann, M
   Dörner, L
   Melnikowa, E
   Mehdorn, HM
   Blömer, U
AF Stark, AM
   Tiemann, M
   Dörner, L
   Melnikowa, E
   Mehdorn, HM
   Blömer, U
TI Primary peripheral T-Cell lymphoma of the central nervous system
SO ZENTRALBLATT FUR NEUROCHIRURGIE
LA English
DT Article
DE central nervous system lymphoma; peripheral T-cell lymphoma
ID MALIGNANT-LYMPHOMA; INVOLVEMENT
AB A 47-year-old man was admitted to our hospital with a nine-week history of visual disturbance, headache, disorientation and facial nerve palsy. Serial cranial magnetic resonance imaging (MRI) revealed progressive bilateral occipital edema with hemorrhage and meningeal involvement. There were no hints of hereditary or acquired immunodeficiency. Laboratory examination for bacterial and viral causes was negative. Open brain biopsy revealed primary central nervous system lymphoma of the extraordinary rare so-called "peripheral" T-cell type. The further course was fatal; the patient died 10 weeks after the onset of symptoms from tumor progression before planned chemotherapy could be started.
   Conclusion: If primary central nervous system lymphoma (PCNSL) is suspected, brain biopsy - either open biopsy or stereotactic biopsy - should be performed straight away to enable a rapid start of chemotherapy and/or radiotherapy. Peripheral T-cell lymphoma was highly aggressive in this case leading to the patient's death within several weeks.
C1 Univ Kiel, Dept Neurosurg, Kiel, Germany.
   Univ Kiel, Dept Hematopathol, Kiel, Germany.
C3 University of Kiel; University of Kiel
RP Stark, AM (corresponding author), Univ Schleswig Holstein, Neurochirurg Klin, Campus Kiel,Weimarer Str 8, D-24106 Kiel, Germany.
EM andstark@hotmail.com
RI Mehdorn, Maximilian/D-2495-2010
CR Bataille B, 2000, J NEUROSURG, V92, P261, DOI 10.3171/jns.2000.92.2.0261
   Bindal AK, 1997, J NEURO-ONCOL, V31, P267, DOI 10.1023/A:1005769406324
   DiasSilva JJ, 1997, REV NEUROLOGIA, V25, P550
   Kleihues P, 1999, Neuro Oncol, V1, P44, DOI 10.1093/neuonc/1.1.44
   KNORR JR, 1992, NEURORADIOLOGY, V35, P79, DOI 10.1007/BF00588285
   Matsuno Akira, 1993, Neurological Surgery, V21, P551
   MINEURA K, 1993, J NEURO-ONCOL, V16, P235, DOI 10.1007/BF01057040
   NITTA T, 1995, J NEUROSURG, V82, P77, DOI 10.3171/jns.1995.82.1.0077
   Oda M, 1999, Rinsho Shinkeigaku, V39, P745
   Powari M, 2002, SURG NEUROL, V57, P113, DOI 10.1016/S0090-3019(01)00675-9
   Yoshida S, 2000, SURG NEUROL, V53, P163, DOI 10.1016/S0090-3019(99)00186-X
NR 11
TC 7
Z9 7
U1 0
U2 0
PU JOHANN AMBROSIUS BARTH VERLAG MEDIZINVERLAGE HEIDELBERG GMBH
PI STUTTGART
PA RUEDIGERSTR 14, D-70469 STUTTGART, GERMANY
SN 0044-4251
J9 ZBL NEUROCHIR
JI Zent.bl. Neurochir.
PD NOV
PY 2004
VL 65
IS 4
BP 191
EP 194
DI 10.1055/s-2004-822786
PG 4
WC Neurosciences; Surgery
WE Science Citation Index Expanded (SCI-EXPANDED)
SC Neurosciences & Neurology; Surgery
GA 874DV
UT WOS:000225332000006
PM 15551184
DA 2024-06-03
ER

PT J
AU Antunes, F
AF Antunes, F
TI Central nervous system AIDS-related diseases
SO ACTA NEUROCHIRURGICA
LA English
DT Review
ID PROGRESSIVE MULTIFOCAL LEUKOENCEPHALOPATHY;
   ACQUIRED-IMMUNODEFICIENCY-SYNDROME; ACTIVE ANTIRETROVIRAL THERAPY;
   POLYMERASE-CHAIN-REACTION; TOXOPLASMIC ENCEPHALITIS;
   CEREBROSPINAL-FLUID; LYMPHOMA; SURVIVAL; INTERLEUKIN-2; GANCICLOVIR
AB The neurological complications of HIV contribute importantly to patient morbidity and mortality. Major common AIDS-related CNS diseases are ADC, metabolic encephalopaties, CMV encephalitis, TE, PCNSL, PML, criptococcal meningitis, and aseptic meningitis. After HAART, declines in incidence and improved outcome of several HIV-1 related opportunistic infections, including CNS-ADIs have been reported. The differential diagnosis of CNS complications of AIDS is routinely established according to temporal evolution, clinical data, and neuroradiological imaging. Combining neuroradiological imaging with the new CSF PCR tests may improve the diagnostic accuracy of some CNS-ADIs without the need of stereotactic brain biopsy, that may become limited to the situations where data remain conflicting.
C1 Clin Univ Doencas Infecciosas, Fac Med Lisboa, Inst Higiene & Med Trop, Hosp Santa Maria,Serv Doencas Infecciosas, Lisbon, Portugal.
C3 Universidade de Lisboa; Hospital Santa Maria; Universidade Nova de
   Lisboa; Institute of Hygiene & Tropical Medicine - UNL
RP Antunes, F (corresponding author), Clin Univ Doencas Infecciosas, Fac Med Lisboa, Av Prof Egas Moniz, P-1600 Lisbon, Portugal.
EM ip231874@ip.pt
RI Fox, Zoe/C-2389-2008
OI Antunes, Francisco/0000-0001-7932-1154
CR Aboulafia DM, 2002, CLIN INFECT DIS, V34, P1660, DOI 10.1086/340724
   AMMASSARI A, 1998, J ACQ IMMUN DEF SYND, V18, P265
   Antinori A, 1999, J CLIN ONCOL, V17, P554, DOI 10.1200/JCO.1999.17.2.554
   Berger JR, 1998, J NEUROVIROL, V4, P59, DOI 10.3109/13550289809113482
   Berger JR, 1998, ANN NEUROL, V44, P341, DOI 10.1002/ana.410440309
   Castagna A, 1997, AIDS, V11, P1522
   Dore GJ, 2003, AIDS, V17, P1539, DOI 10.1097/00002030-200307040-00015
   FINE HA, 1993, ANN INTERN MED, V119, P1093, DOI 10.7326/0003-4819-119-11-199312010-00007
   *HIV AIDS US, 2001, MMWR-MORBID MORTAL W, V50, P431
   ISRAELSKI DM, 1993, J ACQ IMMUN DEF SYND, V6, P414
   JONES JL, 1992, MMWR-MORBID MORTAL W, V48, P1
   Julander I, 2001, SCAND J INFECT DIS, V33, P538, DOI 10.1080/00365540110026548
   Kirk O, 1998, AIDS, V12, P2031, DOI 10.1097/00002030-199815000-00015
   KITAMURA T, 1990, J INFECT DIS, V161, P1128, DOI 10.1093/infdis/161.6.1128
   LUFT BJ, 1993, NEW ENGL J MED, V329, P995, DOI 10.1056/NEJM199309303291403
   McFadden GI, 1999, TRENDS MICROBIOL, V7, P328, DOI 10.1016/S0966-842X(99)01547-4
   Mocroft A, 1998, LANCET, V352, P1725, DOI 10.1016/S0140-6736(98)03201-2
   MONFORTE AD, 2003, 9 EUR AIDS C EACS WA, P19
   Mussini C, 2000, J INFECT DIS, V181, P1635, DOI 10.1086/315471
   Price Richard W., 1997, P331
   Raez L, 1999, AIDS RES HUM RETROV, V15, P713, DOI 10.1089/088922299310809
   Skiest DJ, 2003, AIDS, V17, P1787, DOI 10.1097/00002030-200308150-00007
   SUNDSFJORD A, 1994, J INFECT DIS, V169, P485, DOI 10.1093/infdis/169.3.485
   WALLACE MR, 1993, JAMA-J AM MED ASSOC, V269, P76, DOI 10.1001/jama.269.1.76
   Weber T, 1997, J INFECT DIS, V176, P250, DOI 10.1086/514032
   *WHO, 2002, WKLY EPIDEMIOL REC, V77, P417
   *WHO, 2002, WEEKLY EPIDEMIOLOGIC, V77, P425
NR 27
TC 7
Z9 9
U1 0
U2 4
PU SPRINGER WIEN
PI WIEN
PA SACHSENPLATZ 4-6, PO BOX 89, A-1201 WIEN, AUSTRIA
SN 0001-6268
EI 0942-0940
J9 ACTA NEUROCHIR
JI Acta Neurochir.
PD OCT
PY 2004
VL 146
IS 10
BP 1071
EP 1074
DI 10.1007/s00701-004-0334-0
PG 4
WC Clinical Neurology; Surgery
WE Science Citation Index Expanded (SCI-EXPANDED)
SC Neurosciences & Neurology; Surgery
GA 862YY
UT WOS:000224528600001
PM 15744843
OA Bronze
DA 2024-06-03
ER

PT J
AU Goldkuhl, C
   Ekman, T
   Wiklund, T
   Telhaug, R
AF Goldkuhl, C
   Ekman, T
   Wiklund, T
   Telhaug, R
CA Nordic Lymphoma Grp
TI Age-adjusted chemotherapy for primary central-nervous system lymphoma -
   A pilot study
SO ACTA ONCOLOGICA
LA English
DT Article
ID NON-HODGKINS-LYMPHOMA; COMBINED INITIAL THERAPY; PRIMARY CNS LYMPHOMA;
   SURVIVAL ADVANTAGES; BRAIN; METHOTREXATE; RADIATION; IRRADIATION;
   SEQUELAE; TRIAL
AB Patients with primary central-nervous-system lymphoma (PCNSL) are treated with chemotherapy and cranial irradiation, which increase the risk of late neurotoxicity. The aim of this phase II trial was to investigate whether chemotherapy alone could induce durable remissions. Thirty non-immunocompromised patients were enrolled in two treatment groups, according to age. Patients in group A ( < 65 years; n = 17) received carmustine, vincristine, dexamethasone, high-dose methotrexate and high-dose cytarabine. Patients in group B ( > 65 years: n = 13) were treated with carmustine, vincristine, dexamethasone and high-dose cytarabine. Both groups received intrathecal treatment. Radiotherapy was reserved for patients with stable or progressive disease. The overall response rate in group A was 65%, (complete response 35%; partial response 29%) and in group B, 61%, (complete response 23,. partial response 38%). but only 6 remissions were maintained without irradiation. In all, there were five treatment-related deaths. Responses were induced, but were mostly of short duration, and the treatment was associated with profound toxicity.
C1 Sahlgrens Univ Hosp, Dept Oncol, SE-41345 Gothenburg, Sweden.
   Univ Helsinki, Cent Hosp, Dept Oncol, Helsinki, Finland.
   Reg Hosp Trondheim, Dept Oncol, Trondheim, Norway.
C3 Sahlgrenska University Hospital; University of Helsinki; Helsinki
   University Central Hospital; Norwegian University of Science &
   Technology (NTNU)
RP Ekman, T (corresponding author), Sahlgrens Univ Hosp, Dept Oncol, SE-41345 Gothenburg, Sweden.
OI Wiklund, Tom/0000-0002-9384-9614
CR Abayomi OK, 1996, ACTA ONCOL, V35, P659, DOI 10.3109/02841869609083995
   Abrey LE, 1998, J CLIN ONCOL, V16, P859, DOI 10.1200/JCO.1998.16.3.859
   Blay JY, 1998, J CLIN ONCOL, V16, P864, DOI 10.1200/JCO.1998.16.3.864
   BLEYER WA, 1981, CANCER TREAT REP, V65, P89
   Cheng AL, 1998, CANCER, V82, P1946, DOI 10.1002/(SICI)1097-0142(19980515)82:10<1946::AID-CNCR19>3.0.CO;2-T
   Corn BW, 1997, CANCER, V79, P2409
   CROSSEN JR, 1994, J CLIN ONCOL, V12, P627, DOI 10.1200/JCO.1994.12.3.627
   DEANGELIS LM, 1989, NEUROLOGY, V39, P789, DOI 10.1212/WNL.39.6.789
   DEANGELIS LM, 1992, J CLIN ONCOL, V10, P635, DOI 10.1200/JCO.1992.10.4.635
   EBY NL, 1988, CANCER-AM CANCER SOC, V62, P2461, DOI 10.1002/1097-0142(19881201)62:11<2461::AID-CNCR2820621135>3.0.CO;2-M
   ETTINGER LJ, 1982, CANCER-AM CANCER SOC, V50, P1676, DOI 10.1002/1097-0142(19821101)50:9<1676::AID-CNCR2820500903>3.0.CO;2-S
   FINE HA, 1993, ANN INTERN MED, V119, P1093, DOI 10.7326/0003-4819-119-11-199312010-00007
   FINE HA, 1995, BLOOD, V86, P2873, DOI 10.1182/blood.V86.8.2873.bloodjournal8682873
   FREEMAN CR, 1986, CANCER-AM CANCER SOC, V58, P1106, DOI 10.1002/1097-0142(19860901)58:5<1106::AID-CNCR2820580521>3.0.CO;2-3
   HENRY JM, 1974, CANCER, V34, P1293, DOI 10.1002/1097-0142(197410)34:4<1293::AID-CNCR2820340441>3.0.CO;2-P
   KAPLAN EL, 1958, J AM STAT ASSOC, V53, P457, DOI 10.2307/2281868
   McAllister LD, 2000, NEUROSURGERY, V46, P51, DOI 10.1093/neurosurgery/46.1.51
   MENDENHALL NP, 1983, CANCER-AM CANCER SOC, V52, P1993, DOI 10.1002/1097-0142(19831201)52:11<1993::AID-CNCR2820521104>3.0.CO;2-C
   MILLER DC, 1994, CANCER-AM CANCER SOC, V74, P1383, DOI 10.1002/1097-0142(19940815)74:4<1383::AID-CNCR2820740432>3.0.CO;2-1
   NELSON DF, 1992, INT J RADIAT ONCOL, V23, P9, DOI 10.1016/0360-3016(92)90538-S
   O'Neill BP, 1999, INT J RADIAT ONCOL, V43, P559, DOI 10.1016/S0360-3016(98)00450-7
   ONEILL BP, 1995, INT J RADIAT ONCOL, V33, P663, DOI 10.1016/0360-3016(95)00207-F
   OTT RJ, 1991, EUR J CANCER, V27, P1356, DOI 10.1016/0277-5379(91)90009-3
   Reni M, 1997, ANN ONCOL, V8, P227, DOI 10.1023/A:1008201717089
   Sandor V, 1998, J CLIN ONCOL, V16, P3000, DOI 10.1200/JCO.1998.16.9.3000
   SHAPIRO WR, 1975, NEW ENGL J MED, V293, P161, DOI 10.1056/NEJM197507242930402
NR 26
TC 7
Z9 7
U1 0
U2 2
PU TAYLOR & FRANCIS AS
PI OSLO
PA CORT ADELERSGT 17, PO BOX 2562, SOLLI, 0202 OSLO, NORWAY
SN 0284-186X
J9 ACTA ONCOL
JI Acta Oncol.
PY 2002
VL 41
IS 1
BP 29
EP 35
DI 10.1080/028418602317314037
PG 7
WC Oncology
WE Science Citation Index Expanded (SCI-EXPANDED)
SC Oncology
GA 541QV
UT WOS:000174996000005
PM 11990514
DA 2024-06-03
ER

PT J
AU Al Bahrani, B
   Henderson, C
   Delaney, G
AF Al Bahrani, B
   Henderson, C
   Delaney, G
TI Primary central nervous system lymphoma and subcutaneous metastases
SO JOURNAL OF NEURO-ONCOLOGY
LA English
DT Article
DE subcutaneous; metastasis; lymphoma; CNS lymphoma
ID PRIMARY CNS LYMPHOMA; CHEMOTHERAPY; SURVIVAL; PATTERNS; THERAPY; FAILURE
AB Primary central nervous system lymphoma (PCNSL) is a rare disease with a poor prognosis. It usually remains confined to central nervous system (CNS). Reports of metastases outside of the CNS are rare. We report a patient with well-documented PCNSL who responded to treatment, but subsequently developed a histologically confirmed subcutaneous metastasis to the left leg without local failure.
C1 Liverpool Hosp, Canc Therapy Ctr, Dept Radiat Oncol, Liverpool, NSW, Australia.
   Liverpool Hosp, SW Area Pathol Serv, Liverpool, NSW, Australia.
C3 Liverpool Hospital; Liverpool Hospital
RP Delaney, G (corresponding author), Liverpool Hosp, Canc Therapy Ctr, Dept Radiat Oncol, Locked Bag 7103, Liverpool BC, NSW 1871, Australia.
RI Al BAHRANI, BASSIM/N-1697-2014
OI Al BAHRANI, BASSIM/0000-0002-4834-9880; Delaney,
   Geoff/0000-0002-1829-396X
CR Abrey LE, 1998, J CLIN ONCOL, V16, P859, DOI 10.1200/JCO.1998.16.3.859
   BERRY MP, 1981, INT J RADIAT ONCOL, V7, P55, DOI 10.1016/0360-3016(81)90060-2
   Brada M, 1998, INT J RADIAT ONCOL, V40, P1157, DOI 10.1016/S0360-3016(98)00002-9
   BROWN MT, 1995, J NEURO-ONCOL, V23, P207, DOI 10.1007/BF01059952
   Cheng AL, 1998, CANCER, V82, P1946, DOI 10.1002/(SICI)1097-0142(19980515)82:10<1946::AID-CNCR19>3.0.CO;2-T
   Deangelis Lisa M., 1997, P2233
   DEANGELIS LM, 1992, J CLIN ONCOL, V10, P635, DOI 10.1200/JCO.1992.10.4.635
   FINE HA, 1993, ANN INTERN MED, V119, P1093, DOI 10.7326/0003-4819-119-11-199312010-00007
   GONZALEZ DG, 1983, CANCER-AM CANCER SOC, V51, P2048, DOI 10.1002/1097-0142(19830601)51:11<2048::AID-CNCR2820511115>3.0.CO;2-T
   HENRY JM, 1974, CANCER, V34, P1293, DOI 10.1002/1097-0142(197410)34:4<1293::AID-CNCR2820340441>3.0.CO;2-P
   Herrlinger U, 1998, ACTA NEUROL SCAND, V97, P257
   HOCHBERG FH, 1988, J NEUROSURG, V68, P835, DOI 10.3171/jns.1988.68.6.0835
   JELLINGER KA, 1992, J CANCER RES CLIN, V119, P7, DOI 10.1007/BF01209483
   LOEFFLER JS, 1985, J CLIN ONCOL, V3, P490, DOI 10.1200/JCO.1985.3.4.490
   MENDENHALL NP, 1983, CANCER-AM CANCER SOC, V52, P1993, DOI 10.1002/1097-0142(19831201)52:11<1993::AID-CNCR2820521104>3.0.CO;2-C
   MICHALSKI JM, 1990, RADIOLOGY, V176, P855, DOI 10.1148/radiology.176.3.2389047
   MILLER DC, 1994, CANCER-AM CANCER SOC, V74, P1383, DOI 10.1002/1097-0142(19940815)74:4<1383::AID-CNCR2820740432>3.0.CO;2-1
   ONEILL BP, 1989, MAYO CLIN PROC, V64, P1005, DOI 10.1016/S0025-6196(12)61228-2
   POLLACK IF, 1989, CANCER-AM CANCER SOC, V63, P939, DOI 10.1002/1097-0142(19890301)63:5<939::AID-CNCR2820630526>3.0.CO;2-V
NR 19
TC 7
Z9 7
U1 0
U2 0
PU KLUWER ACADEMIC PUBL
PI DORDRECHT
PA SPUIBOULEVARD 50, PO BOX 17, 3300 AA DORDRECHT, NETHERLANDS
SN 0167-594X
J9 J NEURO-ONCOL
JI J. Neuro-Oncol.
PD APR
PY 2000
VL 47
IS 2
BP 141
EP 144
DI 10.1023/A:1006458206558
PG 4
WC Oncology; Clinical Neurology
WE Science Citation Index Expanded (SCI-EXPANDED)
SC Oncology; Neurosciences & Neurology
GA 350NX
UT WOS:000089109000009
PM 10982155
DA 2024-06-03
ER

PT J
AU Schabet, M
   Herrlinger, U
   Weller, M
   Bamberg, M
   Clemens, R
   Dichgans, J
AF Schabet, M
   Herrlinger, U
   Weller, M
   Bamberg, M
   Clemens, R
   Dichgans, J
TI New developments in diagnosis and therapy of primary central nervous
   system lymphoma
SO NERVENARZT
LA German
DT Review
DE primary central nervous system lymphoma; non-Hodgkin's lymphoma;
   radiotherapy; chemotherapy
ID NON-HODGKINS-LYMPHOMA; PRIMARY CNS LYMPHOMA; IMMUNE-DEFICIENCY-SYNDROME;
   PRIMARY CEREBRAL LYMPHOMA; PRIMARY MALIGNANT-LYMPHOMA; COMBINED-MODALITY
   THERAPY; RETICULUM-CELL SARCOMA; PRIMARY BRAIN LYMPHOMA;
   EPSTEIN-BARR-VIRUS; RADIATION-THERAPY
AB Primary central nervous system lymphomas (PCNSLs) are increasing in frequency both in immunocompetent and immunodeficient individuals. The majority of PCNSLs are high-grade B cell lymphomas. In AIDS patients most tumors contain EBV genome. PCNSLs usually present as intracerebral, often deep-seated lesions half of which are multilocular. Less frequent are diffuse periventricular, exclusively leptomeningeal, ocular or spinal spread. On imaging PCNSLs show as contrast-enhancing lesions with relatively little perifocal edema. CSF protein is usually elevated. Malignant cells are present in 20-30% of cases. Demonstration of a monoclonal B cell population by immunocytology or FAGS analysis may also be diagnostic. Once PCNSL is suspected extensive systemic evaluation is not useful. Instead, (stereotactic) biopsy of brain lesion(s) should be performed. Prior to biopsy, corticosteroids should be withheld as they may obscure diagnosis. Symptomatic edema or increased intracranial pressure should therefore initially be treated with osmotherapeutics. All immunodeficient patients should receive empiric anti-toxoplasmosis therapy for about 14 days prior to biopsy. AIDS patients with PCNSL survive 3 to 5 months (median) after whole brain irradiation and usually do not benefit from chemotherapy. Immunocompetent patients have a median survival of 12 to 18 months after whole brain irradiation atone, but a median survival of 33 to 43 months after combined radiochemotherapy using cytostatic drugs which penetrate the blood-brain barrier. Based on these encouraging results current concepts aim to intensify chemotherapy and to reduce or delay radiotherapy in the treatment of immunocompetent patients.
C1 UNIV TUBINGEN,RADIOL KLIN,ABT STRAHLENTHERAPIE,D-7400 TUBINGEN,GERMANY.
   UNIV TUBINGEN,MED KLIN,D-7400 TUBINGEN,GERMANY.
C3 Eberhard Karls University of Tubingen; Eberhard Karls University
   Hospital; Eberhard Karls University of Tubingen
RP Schabet, M (corresponding author), UNIV TUBINGEN,NEUROL KLIN,HOPPE SEYLER STR 3,D-72076 TUBINGEN,GERMANY.
OI Weller, Michael/0000-0002-1748-174X
CR AABO K, 1986, INT J RADIAT ONCOL, V12, P187
   Bailey P, 1929, ARCH SURG-CHICAGO, V18, P1359, DOI 10.1001/archsurg.1929.01140130449031
   BALMACEDA C, 1995, ANN NEUROL, V38, P202, DOI 10.1002/ana.410380212
   BAUMGARTNER JE, 1990, J NEUROSURG, V73, P206, DOI 10.3171/jns.1990.73.2.0206
   BERRY MP, 1981, INT J RADIAT ONCOL, V7, P55, DOI 10.1016/0360-3016(81)90060-2
   BOGDAHN U, 1986, ACTA NEUROL SCAND, V73, P602, DOI 10.1111/j.1600-0404.1986.tb04607.x
   BRADA M, 1990, INT J RADIAT ONCOL, V18, P787, DOI 10.1016/0360-3016(90)90398-4
   BRAUS DF, 1992, J NEUROL, V239, P117, DOI 10.1007/BF00833908
   CHAMBERLAIN MC, 1992, J NEURO-ONCOL, V14, P271
   CHAMBERLAIN MC, 1994, CANCER, V73, P1728, DOI 10.1002/1097-0142(19940315)73:6<1728::AID-CNCR2820730629>3.0.CO;2-8
   CHAMBERLAIN MC, 1995, NEUROLOGY, V45, P1233, DOI 10.1212/WNL.45.6.1233
   Cher L, 1996, NEUROLOGY, V46, P1757, DOI 10.1212/WNL.46.6.1757
   CRISTEA R, 1994, ANN NEUROL, V36, P294
   DEANGELIS LM, 1990, NEUROLOGY, V40, P80, DOI 10.1212/WNL.40.1.80
   DEANGELIS LM, 1990, J NEURO-ONCOL, V9, P177, DOI 10.1007/BF02427840
   DEANGELIS LM, 1992, CANCER, V70, P1607, DOI 10.1002/1097-0142(19920915)70:6<1607::AID-CNCR2820700628>3.0.CO;2-J
   DEANGELIS LM, 1992, J CLIN ONCOL, V10, P635, DOI 10.1200/JCO.1992.10.4.635
   DEANGELIS LM, 1991, CANCER-AM CANCER SOC, V67, P1431, DOI 10.1002/1097-0142(19910301)67:5<1431::AID-CNCR2820670527>3.0.CO;2-K
   EBY NL, 1988, CANCER-AM CANCER SOC, V62, P2461, DOI 10.1002/1097-0142(19881201)62:11<2461::AID-CNCR2820621135>3.0.CO;2-M
   ENZMANN DR, 1978, J COMPUT ASSIST TOMO, V2, P448, DOI 10.1097/00004728-197809000-00014
   ERSBOLL J, 1985, SCAND J HAEMATOL, V35, P487
   FERRACINI R, 1993, PATHOL RES PRACT, V189, P249, DOI 10.1016/S0344-0338(11)80507-8
   FINE HA, 1993, ANN INTERN MED, V119, P1093, DOI 10.7326/0003-4819-119-11-199312010-00007
   FORMENTI SC, 1989, CANCER-AM CANCER SOC, V63, P1101, DOI 10.1002/1097-0142(19890315)63:6<1101::AID-CNCR2820630611>3.0.CO;2-R
   FORSYTH PA, 1994, NEUROLOGY, V44, P1473, DOI 10.1212/WNL.44.8.1473
   FREUND M, 1983, KLIN WOCHENSCHR, V61, P903, DOI 10.1007/BF01537530
   GEPPERT M, 1990, ACTA NEUROPATHOL, V80, P629, DOI 10.1007/BF00307631
   GLASS J, 1994, J NEUROSURG, V81, P188, DOI 10.3171/jns.1994.81.2.0188
   GOLDSTEIN JD, 1991, CANCER, V67, P2756, DOI 10.1002/1097-0142(19910601)67:11<2756::AID-CNCR2820671108>3.0.CO;2-3
   GONZALEZ DG, 1983, CANCER-AM CANCER SOC, V51, P2048, DOI 10.1002/1097-0142(19830601)51:11<2048::AID-CNCR2820511115>3.0.CO;2-T
   Grangier C., 1994, Strahlentherapie und Onkologie, V170, P206
   HARDWIDGE C, 1990, CLIN NEUROPATHOL, V9, P217
   HELLE TL, 1984, J NEUROSURG, V60, P94, DOI 10.3171/jns.1984.60.1.0094
   HENRY JM, 1974, CANCER, V34, P1293, DOI 10.1002/1097-0142(197410)34:4<1293::AID-CNCR2820340441>3.0.CO;2-P
   Herrlinger U, 1996, EUR NEUROL, V36, P241, DOI 10.1159/000117261
   HERRLINGER U, IN PRESS J NEUROL NE
   HOCHBERG FH, 1988, J NEUROSURG, V68, P835, DOI 10.3171/jns.1988.68.6.0835
   HOCHBERG FH, 1991, J NEURO-ONCOL, V10, P191
   HOERNISIMON G, 1987, ONCOLOGY, V44, P98
   HUTSCHENREUTHER M, 1992, NERVENARZT, V62, P69
   JACK CR, 1988, RADIOLOGY, V167, P211, DOI 10.1148/radiology.167.1.3279454
   JACK CR, 1986, AM J ROENTGENOL, V146, P271, DOI 10.2214/ajr.146.2.271
   JELLINGER KA, 1995, J NEURO-ONCOL, V24, P33, DOI 10.1007/BF01052655
   JELLINGER KA, 1992, J CANCER RES CLIN, V119, P7, DOI 10.1007/BF01209483
   KAWAKAMI Y, 1985, J NEUROSURG, V62, P522, DOI 10.3171/jns.1985.62.4.0522
   KROL G, 1988, AM J ROENTGENOL, V151, P583, DOI 10.2214/ajr.151.3.583
   LACHANCE DH, 1994, NEUROLOGY, V44, P1721, DOI 10.1212/WNL.44.9.1721
   LEVIN VA, 1985, J NEUROSURG, V63, P218, DOI 10.3171/jns.1985.63.2.0218
   LI CY, 1986, CANCER-AM CANCER SOC, V57, P737, DOI 10.1002/1097-0142(19860215)57:4<737::AID-CNCR2820570410>3.0.CO;2-6
   LIANG RHS, 1989, EUR J CANCER CLIN ON, V25, P703, DOI 10.1016/0277-5379(89)90207-1
   LING SM, 1994, CANCER-AM CANCER SOC, V73, P2570, DOI 10.1002/1097-0142(19940515)73:10<2570::AID-CNCR2820731019>3.0.CO;2-1
   LOEFFLER JS, 1984, FACTORS INFLEENCING
   MACKINTOSH FR, 1982, CANCER-AM CANCER SOC, V49, P586, DOI 10.1002/1097-0142(19820201)49:3<586::AID-CNCR2820490331>3.0.CO;2-C
   MASSON C, 1985, REV NEUROL, V141, P248
   MEAD GM, 1986, Q J MED, V60, P699
   MILLER DC, 1994, CANCER-AM CANCER SOC, V74, P1383, DOI 10.1002/1097-0142(19940815)74:4<1383::AID-CNCR2820740432>3.0.CO;2-1
   MORGELLO S, 1995, BRAIN PATHOL, V5, P383, DOI 10.1111/j.1750-3639.1995.tb00616.x
   MORGELLO S, 1989, NEUROLOGY, V39, P1190, DOI 10.1212/WNL.39.9.1190
   MURRAY K, 1986, J NEUROSURG, V65, P600, DOI 10.3171/jns.1986.65.5.0600
   NAMIKI TS, 1988, AM J CLIN PATHOL, V90, P40, DOI 10.1093/ajcp/90.1.40
   NELSON DF, 1992, INT J RADIAT ONCOL, V23, P9, DOI 10.1016/0360-3016(92)90538-S
   NEUWELT EA, 1991, J CLIN ONCOL, V9, P1580, DOI 10.1200/JCO.1991.9.9.1580
   NEUWELT EA, 1995, NEUROLOGY, V45, pA400
   ONEILL BP, 1987, NEUROLOGY, V37, P1160, DOI 10.1212/WNL.37.7.1160
   ONEILL BP, 1995, J NEUROONCOLOGY, V25, P57
   PATCHELL RA, 1993, NEUROL CLIN, V6, P297
   PAULUS W, 1993, NEUROLOGY, V43, P1591, DOI 10.1212/WNL.43.8.1591
   PETERSEN D, 1986, RADIOLOGISCHE DIAGNO, pS174
   PETERSON K, 1993, CANCER, V72, P843, DOI 10.1002/1097-0142(19930801)72:3<843::AID-CNCR2820720333>3.0.CO;2-#
   POLLACK IF, 1989, CANCER-AM CANCER SOC, V63, P939, DOI 10.1002/1097-0142(19890301)63:5<939::AID-CNCR2820630526>3.0.CO;2-V
   RAZ I, 1984, ARCH NEUROL-CHICAGO, V41, P1167, DOI 10.1001/archneur.1984.04050220065016
   RECHT L, 1988, AM J MED, V84, P425, DOI 10.1016/0002-9343(88)90262-8
   ROMANGOLDSTEIN SM, 1992, AM J NEURORADIOL, V13, P1207
   ROSENBLUM ML, 1988, ANN NEUROL, V23, pS13, DOI 10.1002/ana.410230707
   RUSSELL DS, 1989, PATHOLOGY TUMOURS NE, P590
   SCHABET M, 1992, NERVENARZT, V63, P317
   SCHABET M, 1996, NEUROLOGICAL DISORDE, pS595
   SCHAUMBURG HH, 1972, BRAIN, V95, P199, DOI 10.1093/brain/95.2.199
   SCHUKNECHT B, 1992, EUR NEUROL, V32, P11, DOI 10.1159/000116780
   SCHULTZ C, 1995, AS C SILV CA
   SINGH A, 1982, NEUROLOGY, V32, P1267, DOI 10.1212/WNL.32.11.1267
   SZE G, 1989, AM J NEURORADIOL, V10, P965
   SZE G, 1988, AM J ROENTGENOL, V150, P911, DOI 10.2214/ajr.150.4.911
   TOMLINSON FH, 1995, J NEUROSURG, V82, P558, DOI 10.3171/jns.1995.82.4.0558
   VANDENBENT MJ, 1992, J NEURO-ONCOL, V13, P257, DOI 10.1007/BF00172478
   WELLER M, 1992, ACTA NEUROL SCAND, V86, P129, DOI 10.1111/j.1600-0404.1992.tb05053.x
   WILLIAMS RS, 1979, ARCH NEUROL-CHICAGO, V36, P206, DOI 10.1001/archneur.1979.00500400060009
   WITHCUP SM, 1993, OPHTHALMOLOGY, V100, P1399
   YAMASAKI T, 1993, SURG NEUROL, V40, P383, DOI 10.1016/0090-3019(93)90217-O
   YOUSEM DM, 1990, J COMPUT ASSIST TOMO, V14, P255, DOI 10.1097/00004728-199003000-00018
   ZIMMERMAN RA, 1990, RADIOL CLIN N AM, V28, P697
NR 91
TC 7
Z9 7
U1 0
U2 2
PU SPRINGER VERLAG
PI NEW YORK
PA 175 FIFTH AVE, NEW YORK, NY 10010
SN 0028-2804
J9 NERVENARZT
JI Nervenarzt
PD APR
PY 1997
VL 68
IS 4
BP 298
EP 308
DI 10.1007/s001150050128
PG 21
WC Clinical Neurology; Psychiatry
WE Science Citation Index Expanded (SCI-EXPANDED)
SC Neurosciences & Neurology; Psychiatry
GA WZ107
UT WOS:A1997WZ10700003
PM 9273459
DA 2024-06-03
ER

PT J
AU Von Roemeling, CA
   Doonan, BP
   Klippel, K
   Schultz, D
   Hoang-Minh, L
   Trivedi, V
   Li, CL
   Russell, RA
   Kanumuri, RS
   Sharma, A
   Tun, HW
   Mitchell, DA
AF Von Roemeling, Christina A.
   Doonan, Bently P.
   Klippel, Kelena
   Schultz, Daniel
   Hoang-Minh, Lan
   Trivedi, Vrunda
   Li, Chenglong
   Russell, Rylynn A.
   Kanumuri, Raju S.
   Sharma, Abhisheak
   Tun, Han W.
   Mitchell, Duane A.
TI Oral IRAK-4 Inhibitor CA-4948 Is Blood-Brain Barrier Penetrant and Has
   Single-Agent Activity against CNS Lymphoma and Melanoma Brain Metastases
SO CLINICAL CANCER RESEARCH
LA English
DT Article
ID PROTEIN; EXPRESSION
AB Purpose: An ongoing challenge in cancer is the management of primary and metastatic brain malignancies. This is partly due to restrictions of the blood-brain barrier and their unique microenvironment. These challenges are most evident in cancers such as lymphoma and melanoma, which are typically responsive to treatment in systemic locations but resistant when established in the brain. We propose interleukin-1 receptor-associated kinase-4 (IRAK-4) as a potential target across these diseases and describe the activity and mechanism of oral IRAK-4 inhibitor CA-4948.Experimental Design: Human primary central nervous system lymphoma (PCNSL) and melanoma brain metastases (MBM) samples were analyzed for expression of IRAK-4 and downstream transcription pathways. We next determined the central nervous system (CNS) applicability of CA-4948 in naive and tumor-bearing mice using models of PCNSL and MBM. The mechanistic effect on tumors and the tumor microenvironment was then analyzed.Results: Human PCNSL and MBM have high expression of IRAK-4, IRAK-1, and nuclear factor kappa B (NF-kappa B). This increase in inflammation results in reflexive inhibitory signaling. Similar profiles are observed in immunocompetent murine models. Treatment of tumor-bearing animals with CA-4948 results in the downregulation of mitogen-activated protein kinase (MAPK) signaling in addition to decreased NF-kappa B. These intracellular changes are associated with a survival advantage.Conclusions: IRAK-4 is an attractive target in PCNSL and MBM. The inhibition of IRAK-4 with CA-4948 downregulates the expression of important transcription factors involved in tumor growth and proliferation. CA-4948 is currently being investigated in clinical trials for relapsed and refractory lymphoma and warrants further translation into PCNSL and MBM.
C1 [Von Roemeling, Christina A.; Doonan, Bently P.; Klippel, Kelena; Hoang-Minh, Lan; Trivedi, Vrunda; Russell, Rylynn A.; Mitchell, Duane A.] Univ Florida, Lillian S Wells Dept Neurosurg, Preston A Wells Jr Ctr Brain Tumor Therapy, Gainesville, FL USA.
   [Doonan, Bently P.] Univ Florida, Dept Med Hematol & Oncol, Gainesville, FL USA.
   [Schultz, Daniel; Li, Chenglong] Univ Florida, Coll Pharm, Dept Med Chem, Gainesville, FL USA.
   [Kanumuri, Raju S.; Sharma, Abhisheak] Univ Florida, Coll Pharm, Dept Pharmaceut, Gainesville, FL USA.
   [Kanumuri, Raju S.; Sharma, Abhisheak] Univ Florida, Clin & Translat Sci Inst, Translat Drug Dev Core, Gainesville, FL USA.
   [Tun, Han W.] Mayo Clin, Dept Hematol Oncol, Jacksonville, FL USA.
   [Von Roemeling, Christina A.; Mitchell, Duane A.] 333 Ctr Dr,Basic Sci Bldg B1-155, Gainesville, FL 32610 USA.
C3 State University System of Florida; University of Florida; State
   University System of Florida; University of Florida; State University
   System of Florida; University of Florida; State University System of
   Florida; University of Florida; State University System of Florida;
   University of Florida; Mayo Clinic
RP Von Roemeling, CA; Mitchell, DA (corresponding author), 333 Ctr Dr,Basic Sci Bldg B1-155, Gainesville, FL 32610 USA.
EM christina.vonroemeling@neurosurgery.ufl.edu;
   duane.mitchell@neurosurgery.ufl.edu
RI Kanumuri, Raju/H-9178-2012; Sharma, Abhisheak/V-8401-2017
OI Kanumuri, Raju/0000-0002-6087-6587; Sharma,
   Abhisheak/0000-0003-0553-4039; Klippel, Kelena/0000-0002-7524-2448;
   Russell, Rylynn/0000-0003-2301-8361; Schultz,
   Daniel/0000-0002-7727-9148; von Roemeling,
   Christina/0000-0002-3754-5544; Trivedi, Vrunda/0000-0001-9781-4761;
   Doonan, Bently/0000-0001-5401-2910
FU National Cancer Institute (NCI); Curis, Inc. [F006025]; J. David
   Vandivier Memorial Melanoma Research Fund; University of Florida
   Clinical and Translational Science Institute [UL1TR001427]; NIH National
   Center for Advancing Translational Sciences; University of Florida
   Interdisciplinary Center for Biotechnology Research [1S10OD020026]; NIH;
   University of Florida Graduate School Preeminence Award
FX This work was supported through agent and funding provided by Curis,
   Inc. (to D.A. Mitchell). This research was conducted in part through
   funds from the J. David Vandivier Memorial Melanoma Research Fund (to
   B.P. Doonan, F006025). This work was supported in part by the University
   of Florida Clinical and Translational Science Institute, which is
   supported in part by the NIH National Center for Advancing Translational
   Sciences under award number UL1TR001427. This work was supported in part
   by the University of Florida Interdisciplinary Center for Biotechnology
   Research with funding provided by NIH Grant (1S10OD020026). This work
   was also supported through the University of Florida Graduate School
   Preeminence Award (to D. Schultz).
CR Ali S, 2021, CANCERS, V13, DOI 10.3390/cancers13112645
   Arvanitis CD, 2020, NAT REV CANCER, V20, P26, DOI 10.1038/s41568-019-0205-x
   Bateman A, 2021, NUCLEIC ACIDS RES, V49, pD480, DOI 10.1093/nar/gkaa1100
   Beard H, 2013, PLOS ONE, V8, DOI 10.1371/journal.pone.0082849
   Becco P, 2020, CANCERS, V12, DOI 10.3390/cancers12061640
   Bennett J, 2022, CURR OPIN HEMATOL, V29, P8, DOI 10.1097/MOH.0000000000000693
   Christgen S, 2020, CELL RES, V30, P315, DOI 10.1038/s41422-020-0295-8
   Chung K, 2013, NAT METHODS, V10, P508, DOI [10.1038/NMETH.2481, 10.1038/nmeth.2481]
   de Groen RAL, 2019, HAEMATOLOGICA, V104, P2337, DOI 10.3324/haematol.2019.227272
   Di Giacomo AM, 2019, J EXP CLIN CANC RES, V38, DOI 10.1186/s13046-019-1426-2
   Ferreri AJM, 2009, LANCET, V374, P1512, DOI 10.1016/S0140-6736(09)61416-1
   Friesner RA, 2006, J MED CHEM, V49, P6177, DOI 10.1021/jm051256o
   Geng DG, 2020, COMMUN BIOL, V3, DOI 10.1038/s42003-020-1033-y
   Gummadi VR, 2020, ACS MED CHEM LETT, V11, P2374, DOI 10.1021/acsmedchemlett.0c00255
   Heiland DH, 2019, NAT COMMUN, V10, DOI 10.1038/s41467-019-10493-6
   Honda K, 2006, NAT REV IMMUNOL, V6, P644, DOI 10.1038/nri1900
   Hoshide R, 2017, CLIN EXP METASTAS, V34, P369, DOI 10.1007/s10585-017-9857-7
   Iwamoto T, 2019, SCI REP-UK, V9, DOI 10.1038/s41598-019-50099-y
   Jain A, 2014, FRONT IMMUNOL, V5, DOI 10.3389/fimmu.2014.00553
   Joffe E., 2021, Hematol Oncol, V39
   Kotecki N, 2018, THER ADV MED ONCOL, V10, P1, DOI 10.1177/1758835918780312
   Kuske M, 2018, AM J CLIN DERMATOL, V19, P529, DOI 10.1007/s40257-018-0346-9
   Lasola JJM, 2017, CANCER IMMUNOL RES, V5, DOI 10.1158/2326-6074.TUMIMM16-B31
   Lau PKH, 2020, J THORAC DIS, V12, P4527, DOI 10.21037/jtd-2019-itm-012
   Lauko A, 2020, NEURO-ONCOL ADV, V2, DOI 10.1093/noajnl/vdaa015
   Leibold Adam T, 2019, Curr Neurobiol, V10, P33
   Li YJ, 2019, IEEE INT C BIOINFORM, P303, DOI [10.1109/bibm47256.2019.8982964, 10.1109/BIBM47256.2019.8982964]
   Liu YX, 2021, INT J ONCOL, V58, P371, DOI 10.3892/ijo.2021.5180
   Luebker SA, 2019, FRONT ONCOL, V9, DOI 10.3389/fonc.2019.00268
   Mendez Joe S, 2018, Am Soc Clin Oncol Educ Book, V38, P604, DOI 10.1200/EDBK_200829
   Ngo VN, 2011, NATURE, V470, P115, DOI 10.1038/nature09671
   Nieblas-Bedolla E, 2021, ONCOLOGIST, V26, P231, DOI 10.1002/onco.13575
   O'Connell K, 2019, CURR TREAT OPTION NE, V21, DOI 10.1007/s11940-019-0598-6
   Oliva ICG, 2018, ANN ONCOL, V29, P1509, DOI 10.1093/annonc/mdy185
   Priego N, 2019, FRONT IMMUNOL, V10, DOI 10.3389/fimmu.2019.01314
   Rathinam VAK, 2016, CELL, V165, P792, DOI 10.1016/j.cell.2016.03.046
   Rezaei M., 2019, ChemRxiv
   Rezaei MA, 2022, IEEE ACM T COMPUT BI, V19, P407, DOI 10.1109/TCBB.2020.3046945
   Saikh KU, 2021, IMMUNOL RES, V69, P117, DOI 10.1007/s12026-021-09188-2
   Salam NK, 2014, PROTEIN ENG DES SEL, V27, P365, DOI 10.1093/protein/gzu017
   Sastry GM, 2013, J COMPUT AID MOL DES, V27, P221, DOI 10.1007/s10822-013-9644-8
   Schrodinger L, 2021, Schrodinger Release 2022-3
   Siegal T, 2019, ACTA HAEMATOL-BASEL, V141, P138, DOI 10.1159/000495284
   Srivastava R, 2012, CANCER RES, V72, P6209, DOI 10.1158/0008-5472.CAN-12-0337
   Susanibar-Adaniya S, 2021, AM J HEMATOL, V96, P617, DOI 10.1002/ajh.26151
   Tartey S, 2021, CANCER RES, V81, P2358, DOI 10.1158/0008-5472.CAN-20-3510
   von Baumgarten L, 2018, DTSCH ARZTEBL INT, V115, P419, DOI 10.3238/arztebl.2018.0419
   von Roemeling CA, 2020, NAT COMMUN, V11, DOI 10.1038/s41467-020-15129-8
   Wang JQ, 2014, FRONT IMMUNOL, V5, DOI 10.3389/fimmu.2014.00367
   Wang JB, 2021, NEURO-ONCOL ADV, V3, pV43, DOI 10.1093/noajnl/vdab138
   Wang L, 2021, CLIN CANCER RES, V27, P4287, DOI 10.1158/1078-0432.CCR-20-4574
   Wang L, 2022, INVEST NEW DRUG, V40, P506, DOI 10.1007/s10637-022-01218-6
   Wang L, 2018, BIOMED PHARMACOTHER, V107, P177, DOI 10.1016/j.biopha.2018.07.139
   Wu KL, 2018, MOL MED REP, V18, P3411, DOI 10.3892/mmr.2018.9326
   You H, 2019, FRONT IMMUNOL, V10, DOI 10.3389/fimmu.2019.01941
   Zhu K, 2014, PROTEINS, V82, P1646, DOI 10.1002/prot.24551
NR 56
TC 6
Z9 6
U1 1
U2 5
PU AMER ASSOC CANCER RESEARCH
PI PHILADELPHIA
PA 615 CHESTNUT ST, 17TH FLOOR, PHILADELPHIA, PA 19106-4404 USA
SN 1078-0432
EI 1557-3265
J9 CLIN CANCER RES
JI Clin. Cancer Res.
PD MAY 1
PY 2023
VL 29
IS 9
BP 1751
EP 1762
DI 10.1158/1078-0432.CCR-22-1682
PG 12
WC Oncology
WE Science Citation Index Expanded (SCI-EXPANDED)
SC Oncology
GA MT6K0
UT WOS:001195923600004
PM 36749885
OA Green Published, Green Submitted, hybrid
DA 2024-06-03
ER

PT J
AU Villanueva, G
   Guscott, M
   Schaiquevich, P
   Sampor, C
   Combs, R
   Tentoni, N
   Hwang, M
   Lowe, J
   Howard, S
AF Villanueva, Gabriela
   Guscott, Martin
   Schaiquevich, Paula
   Sampor, Claudia
   Combs, Ryan
   Tentoni, Nicolas
   Hwang, Miriam
   Lowe, Jennifer
   Howard, Scott
TI A Systematic Review of High-Dose Methotrexate for Adults with Primary
   Central Nervous System Lymphoma
SO CANCERS
LA English
DT Review
DE primary central nervous system lymphoma; high-dose methotrexate;
   rituximab; overall response rate; progression-free survival
ID PRIMARY CNS LYMPHOMA; WHOLE-BRAIN RADIOTHERAPY; STEM-CELL
   TRANSPLANTATION; MULTICENTER PHASE-II; INITIAL TREATMENT;
   ELDERLY-PATIENTS; CHEMOTHERAPY; RITUXIMAB; PROCARBAZINE; SURVIVAL
AB Simple Summary High-dose methotrexate (HDMTX) is the backbone of induction therapy for primary central nervous system lymphoma (PCNSL). There are numerous different protocols to treat PCNSL that incorporate a wide range of HDMTX doses and various combinations with other chemotherapeutic agents. This systematic review was conducted to summarize the various treatment regimens for PCNSL and determine outcomes among the different doses of HDMTX and combination regimens. The findings are intended to provide guidance on the optimal dose and regimen of HDMTX for the treatment of PCNSL. Primary central nervous system lymphoma (PCNSL) is a highly aggressive non-Hodgkin lymphoma that is confined within the CNS. Due to its ability to cross the blood-brain barrier, high-dose methotrexate (HDMTX) is the backbone for induction chemotherapy. This systematic review was conducted to observe outcomes among different HDMTX doses (low, <3 g/m(2); intermediate, 3-4.9 g/m(2); high, >= 5 g/m(2)) and regimens used in the treatment of PCNSL. A PubMed search resulted in 26 articles reporting clinical trials using HDMTX for PCNSL, from which 35 treatment cohorts were identified for analysis. The median dose of HDMTX used for induction was 3.5 g/m(2) (interquartile range IQR, 3-3.5); the intermediate dose was most frequently used in the studies examined (24 cohorts, 69%). Five cohorts used HDMTX monotherapy, 19 cohorts used HDMTX + polychemotherapy, and 11 cohorts used HDMTX + rituximab +/- polychemotherapy. Pooled overall response rate (ORR) estimates for low, intermediate, and high dose HDMTX cohorts were 71%, 76%, and 76%, respectively. Pooled 2-year progression-free survival (PFS) estimates for low, intermediate, and high HDMTX dose cohorts were 50%, 51%, and 55%, respectively. Regimens that included rituximab showed a tendency to have higher ORR and 2-year PFS than those that did not include rituximab. These findings indicate that current protocols utilizing 3-4 g/m(2) of HDMTX in combination with rituximab provide therapeutic efficacy in PCNSL.
C1 [Villanueva, Gabriela; Guscott, Martin; Schaiquevich, Paula; Sampor, Claudia; Combs, Ryan; Tentoni, Nicolas; Hwang, Miriam; Lowe, Jennifer; Howard, Scott] Resonance Inc, 5239 Jeffrey Keith Dr, Arlington, TN 38002 USA.
   [Tentoni, Nicolas] Univ Buenos Aires, Fac Med, Lab Appl Stat Hlth Sci, Paraguay 2155,C1121 ABG, Buenos Aires, Argentina.
C3 University of Buenos Aires
RP Guscott, M (corresponding author), Resonance Inc, 5239 Jeffrey Keith Dr, Arlington, TN 38002 USA.
EM martin.guscott@resonancehealth.org
OI Guscott, Martin/0000-0001-7842-1559; Tentoni,
   Nicolas/0000-0002-9402-5086; HWANG, MIRIAM/0000-0002-0685-4352
CR Batchelor T, 2003, J CLIN ONCOL, V21, P1044, DOI 10.1200/JCO.2003.03.036
   Batchelor TT, 2011, NEUROLOGY, V76, P929, DOI 10.1212/WNL.0b013e31820f2d94
   BORSI JD, 1987, CANCER-AM CANCER SOC, V60, P5, DOI 10.1002/1097-0142(19870701)60:1<5::AID-CNCR2820600103>3.0.CO;2-D
   Bromberg JEC, 2020, CURR ONCOL REP, V22, DOI 10.1007/s11912-020-00941-8
   Bromberg JEC, 2019, LANCET ONCOL, V20, P216, DOI 10.1016/S1470-2045(18)30747-2
   Calimeriy T, 2021, ESMO OPEN, V6, DOI 10.1016/j.esmoop.2021.100213
```
