## Supplementary material for "Bibliometric analysis of emerging trend and top 100 most cited articles in primary central nervous system lymphoma": Supple File 1: savedrecs (2).txt (part 2 of 4)

```
   Camilleri-Broet S, 1998, AM J CLIN PATHOL, V110, P607, DOI 10.1093/ajcp/110.5.607
   Colombat P, 2006, BONE MARROW TRANSPL, V38, P417, DOI 10.1038/sj.bmt.1705452
   Dalia S, 2015, LEUKEMIA LYMPHOMA, V56, P500, DOI 10.3109/10428194.2014.927458
   DEANGELIS LM, 1992, J CLIN ONCOL, V10, P635, DOI 10.1200/JCO.1992.10.4.635
   DeAngelis LM, 2002, J CLIN ONCOL, V20, P4643, DOI 10.1200/JCO.2002.11.013
   Ferreri AJM, 2006, NEUROLOGY, V66, P1435, DOI 10.1212/01.wnl.0000210464.94122.e1
   Ferreri AJM, 2016, LANCET HAEMATOL, V3, pE217, DOI 10.1016/S2352-3026(16)00036-3
   Ferreri AJM, 2009, LANCET, V374, P1512, DOI 10.1016/S0140-6736(09)61416-1
   Fritsch K, 2017, LEUKEMIA, V31, P846, DOI 10.1038/leu.2016.334
   Fritsch K, 2011, ANN ONCOL, V22, P2080, DOI 10.1093/annonc/mdq712
   Ghesquières H, 2010, ANN ONCOL, V21, P842, DOI 10.1093/annonc/mdp529
   Glass J, 2016, J CLIN ONCOL, V34, P1620, DOI 10.1200/JCO.2015.64.8634
   Grommes C, 2019, NEURO-ONCOLOGY, V21, P296, DOI 10.1093/neuonc/noy192
   Grommes C, 2017, J CLIN ONCOL, V35, P2410, DOI 10.1200/JCO.2017.72.7602
   Hamed KM, 2022, CUREUS J MED SCIENCE, V14, DOI 10.7759/cureus.29518
   Han CH, 2017, CANCER-AM CANCER SOC, V123, P4314, DOI 10.1002/cncr.30965
   Hoang-Xuan K, 2003, J CLIN ONCOL, V21, P2726, DOI 10.1200/JCO.2003.11.036
   Howard SC, 2016, ONCOLOGIST, V21, P1471, DOI 10.1634/theoncologist.2015-0164
   Illerhaus G, 2009, ANN ONCOL, V20, P319, DOI 10.1093/annonc/mdn628
   Illerhaus G, 2016, LANCET HAEMATOL, V3, pE388, DOI 10.1016/S2352-3026(16)30050-3
   Jahnke K, 2006, J NEURO-ONCOL, V80, P159, DOI 10.1007/s11060-006-9165-6
   Korfel A, 2015, NEUROLOGY, V84, P1242, DOI 10.1212/WNL.0000000000001395
   Laack NN, 2011, INT J RADIAT ONCOL, V81, P476, DOI 10.1016/j.ijrobp.2010.06.002
   Li Q, 2021, CANCER MANAG RES, V13, P6115, DOI 10.2147/CMAR.S322467
   Louis DN, 2021, NEURO-ONCOLOGY, V23, P1231, DOI 10.1093/neuonc/noab106
   Ma J, 2021, J BUON, V26, P366
   Mendez JS, 2018, NEURO-ONCOLOGY, V20, P687, DOI 10.1093/neuonc/nox187
   Morris PG, 2013, J CLIN ONCOL, V31, P3971, DOI 10.1200/JCO.2013.50.4910
   Nayak L, 2011, NEURO-ONCOLOGY, V13, P525, DOI 10.1093/neuonc/nor014
   O'Brien P, 2000, J CLIN ONCOL, V18, P519, DOI 10.1200/JCO.2000.18.3.519
   Olivier G, 2014, AM J HEMATOL, V89, P1024, DOI 10.1002/ajh.23812
   Omuro A, 2015, LANCET HAEMATOL, V2, pE251, DOI 10.1016/S2352-3026(15)00074-5
   Omuro A, 2015, BLOOD, V125, P1403, DOI 10.1182/blood-2014-10-604561
   Ostrom QT, 2020, NEURO-ONCOLOGY, V22, P1, DOI 10.1093/neuonc/noaa200
   Page MJ, 2021, BMJ-BRIT MED J, V372, DOI [10.1136/bmj.n71, 10.1016/j.ijsu.2021.105906, 10.1136/bmj.n160]
   Pels H, 2003, J CLIN ONCOL, V21, P4489, DOI 10.1200/JCO.2003.04.056
   Roth P, 2012, NEUROLOGY, V79, P890, DOI 10.1212/WNL.0b013e318266fcb2
   Rubenstein JL, 2013, J CLIN ONCOL, V31, P3061, DOI 10.1200/JCO.2012.46.9957
   Rubenstein JL, 2003, BLOOD, V101, P466, DOI 10.1182/blood-2002-06-1636
   Salamoon M, 2013, MED ONCOL, V30, DOI 10.1007/s12032-013-0690-9
   Schmitt AM, 2019, HEMATOL ONCOL, V37, P548, DOI 10.1002/hon.2666
   Shah GD, 2007, J CLIN ONCOL, V25, P4730, DOI 10.1200/JCO.2007.12.5062
   van der Meulen M, 2017, LEUKEMIA, V31, P1822, DOI 10.1038/leu.2017.128
   Villano JL, 2011, BRIT J CANCER, V105, P1414, DOI 10.1038/bjc.2011.357
   Wieduwilt MJ, 2012, CLIN CANCER RES, V18, P1146, DOI 10.1158/1078-0432.CCR-11-0625
NR 51
TC 6
Z9 6
U1 2
U2 5
PU MDPI
PI BASEL
PA ST ALBAN-ANLAGE 66, CH-4052 BASEL, SWITZERLAND
EI 2072-6694
J9 CANCERS
JI Cancers
PD MAR
PY 2023
VL 15
IS 5
AR 1459
DI 10.3390/cancers15051459
PG 20
WC Oncology
WE Science Citation Index Expanded (SCI-EXPANDED)
SC Oncology
GA 9T8FH
UT WOS:000947257200001
PM 36900250
OA Green Published, gold
DA 2024-06-03
ER

PT J
AU Zhang, L
   Liu, X
   Xu, X
   Liu, WF
   Jia, YX
   Chen, WQ
   Fu, XN
   Li, Q
   Sun, XJ
   Zhang, YJ
   Shu, SL
   Zhang, XL
   Xiang, R
   Chen, HY
   Sun, P
   Geng, DY
   Yu, ZK
   Liu, J
   Wang, J
AF Zhang, Lan
   Liu, Xiao
   Xu, Xia
   Liu, Weifan
   Jia, Yuxi
   Chen, Weiqiang
   Fu, Xiaona
   Li, Qiang
   Sun, Xiaojie
   Zhang, Yangjing
   Shu, Shenglei
   Zhang, Xinli
   Xiang, Rui
   Chen, Hongyi
   Sun, Peng
   Geng, Daoying
   Yu, Zekuan
   Liu, Jie
   Wang, Jing
TI An integrative non-invasive malignant brain tumors classification and
   Ki-67 labeling index prediction pipeline with radiomics approach
SO EUROPEAN JOURNAL OF RADIOLOGY
LA English
DT Article
DE Radiomics; Glioblastoma; Metastasis; Primary central nervous system
   lymphoma; Classification; Ki-67LI
ID CENTRAL-NERVOUS-SYSTEM; NEEDLE-BIOPSY; METASTASES
AB Background: The histological sub-classes of brain tumors and the Ki-67 labeling index (LI) of tumor cells are major factors in the diagnosis, prognosis, and treatment management of patients. Many existing studies primarily focused on the classification of two classes of brain tumors and the Ki-67LI of gliomas. This study aimed to develop a preoperative non-invasive radiomics pipeline based on multiparametric-MRI to classify-three types of brain tumors, glioblastoma (GBM), metastasis (MET) and primary central nervous system lymphoma (PCNSL), and to predict their corresponding Ki-67LI.Methods: In this retrospective study, 153 patients with malignant brain tumors were involved. The radiomics features were extracted from three types of MRI (T1-weighted imaging (T1WI), fluid-attenuated inversion re-covery (FLAIR), and contrast-enhanced T1-weighted imaging (CE-T1WI)) with three masks (tumor core, edema, and whole tumor masks) and selected by a combination of Pearson correlation coefficient (CORR), LASSO, and Max-Relevance and Min-Redundancy (mRMR) filters. The performance of six classifiers was compared and the top three performing classifiers were used to construct the ensemble learning model (ELM). The proposed ELM was evaluated in the training dataset (108 patients) by 5-fold cross-validation and in the test dataset (45 patients) by hold-out. The accuracy (ACC), sensitivity (SEN), specificity (SPE), F1-Score, and the area under the receiver operating characteristic curve (AUC) indicators evaluated the performance of the models.Results: The best feature sets and ELM with the optimal performance were selected to construct the tri-categorized brain tumor aided diagnosis model (training dataset AUC: 0.96 (95% CI: 0.93, 0.99); test dataset AUC: 0.93) and Ki-67LI prediction model (training dataset AUC: 0.96 (95% CI: 0.94, 0.98); test dataset AUC: 0.91). The CE-T1WI was the best single modality for all classifiers. Meanwhile, the whole tumor was the most vital mask for the tumor classification and the tumor core was the most vital mask for the Ki-67LI prediction.Conclusion: The developed radiomics models led to the precise preoperative classification of GBM, MET, and PCNSL and the prediction of Ki-67LI, which could be utilized in clinical practice for the treatment planning for brain tumors.
C1 [Zhang, Lan; Jia, Yuxi; Fu, Xiaona; Sun, Xiaojie; Zhang, Yangjing; Shu, Shenglei; Zhang, Xinli; Wang, Jing] Huazhong Univ Sci & Technol, Union Hosp, Tongji Med Coll, Dept Radiol, Wuhan 430022, Peoples R China.
   [Zhang, Lan; Jia, Yuxi; Fu, Xiaona; Sun, Xiaojie; Zhang, Yangjing; Shu, Shenglei; Zhang, Xinli; Wang, Jing] Hubei Prov Key Lab Mol Imaging, Wuhan 430030, Peoples R China.
   [Liu, Xiao; Liu, Jie] Beijing Jiaotong Univ, Sch Comp & Informat Technol, Beijing 100000, Peoples R China.
   [Liu, Xiao; Xiang, Rui; Chen, Hongyi; Geng, Daoying; Yu, Zekuan] Fudan Univ, Acad Engn & Technol, Shanghai 200433, Peoples R China.
   [Liu, Xiao; Xiang, Rui; Chen, Hongyi; Geng, Daoying; Yu, Zekuan] Fudan Univ, Huashan Hosp, Ctr Shanghai Intelligent Imaging Crit Brain Dis E, Shanghai 200040, Peoples R China.
   [Xu, Xia] Huazhong Univ Sci & Technol, Union Hosp, Tongji Med Coll, Dept Pathol, Wuhan 430022, Peoples R China.
   [Liu, Weifan] Syracuse Univ, Dept Math, 215 Carnegie Bldg, Syracuse, NY 13244 USA.
   [Chen, Weiqiang; Li, Qiang] Chinese Acad Sci, Key Lab Heavy Ion Radiat Biol & Med, Inst Modern Phys, Key Lab Basic Res Heavy Ion Radiat Applicat Med, Lanzhou 730000, Gansu, Peoples R China.
   [Chen, Weiqiang; Li, Qiang] Univ Chinese Acad Sci, Beijing 100049, Peoples R China.
   [Chen, Weiqiang; Li, Qiang] Laihai Nucl Med Res Ctr, Putian 351153, Peoples R China.
   [Sun, Peng] Philips Healthcare, Clin & Tech Solut, Beijing 100600, Peoples R China.
   [Geng, Daoying; Yu, Zekuan] Fudan Univ, Greater BayArea Inst Precis Med Guangzhou, Guangzhou 511458, Guangdong, Peoples R China.
C3 Huazhong University of Science & Technology; Beijing Jiaotong
   University; Fudan University; Fudan University; Huazhong University of
   Science & Technology; Syracuse University; Chinese Academy of Sciences;
   Institute of Modern Physics, CAS; Chinese Academy of Sciences;
   University of Chinese Academy of Sciences, CAS; Philips; Philips
   Healthcare; Fudan University
RP Wang, J (corresponding author), Huazhong Univ Sci & Technol, Union Hosp, Tongji Med Coll, Dept Radiol, Wuhan 430022, Peoples R China.; Wang, J (corresponding author), Hubei Prov Key Lab Mol Imaging, Wuhan 430030, Peoples R China.; Liu, J (corresponding author), Beijing Jiaotong Univ, Sch Comp & Informat Technol, Beijing 100000, Peoples R China.; Yu, ZK (corresponding author), Fudan Univ, Acad Engn & Technol, Shanghai 200433, Peoples R China.; Yu, ZK (corresponding author), Fudan Univ, Huashan Hosp, Ctr Shanghai Intelligent Imaging Crit Brain Dis E, Shanghai 200040, Peoples R China.; Yu, ZK (corresponding author), Fudan Univ, Greater BayArea Inst Precis Med Guangzhou, Guangzhou 511458, Guangdong, Peoples R China.
EM yzk@fudan.edu.cn; jieliu@bjtu.edu.cn; xhwangjing@hust.edu.cn
RI Wu, Hui/JMB-2804-2023; Li, Shiyu/KHE-1376-2024; chen,
   hongyi/JCE-0620-2023; jia, yu/KIB-9433-2024; huang, libo/JMB-4345-2023;
   chen, hongyi/HTS-1467-2023; Huang, Kai/JVO-5066-2024; wang,
   wenjuan/JGD-0428-2023; Yang, Yifan/JTV-1487-2023; Wang,
   Chao/JHT-6081-2023; wang, jing/GVT-8700-2022; zhao, lin/JPK-8436-2023;
   Sun, Peng/KDO-4243-2024; wang, mengyi/KEI-9461-2024; wu,
   xiaokang/JUJ-4602-2023; yang, peng/JEZ-8452-2023; LI,
   Qiang/HLQ-6133-2023; jing, wang/KCZ-2144-2024
OI wang, wenjuan/0000-0002-4220-8817; LI, Qiang/0000-0001-5568-2334; 
FU National Science Foundation of Hubei Province [2021CFB447]; "Clinical
   Medicine Research Pilot Project" of Shanghai Medical College of Fudan
   University [DGF501022/015]; Fudan University [gyy_yc_2020-8]; Greater
   Bay Area Institute of Precision Medicine (Guangzhou), Fudan University
   [21618]; Shanghai Hospital Development Center [SHDC2020CR3020A];
   National Natural Science Foundation of China [81571836]; pre-research
   project of National Natural Science Foundation of China [KKA309004533];
   Clinical Research Plan of SHDC [SHDC2020CR3020A]
FX This study was supported in part by the National Science Foundation of
   Hubei Province (2021CFB447), "Clinical Medicine Research Pilot Project"
   of Shanghai Medical College of Fudan University DGF501022/015, Fudan
   University (gyy_yc_2020-8), Greater Bay Area Institute of Precision
   Medicine (Guangzhou), Fudan University (21618), Shanghai Hospital
   Development Center (SHDC2020CR3020A), National Natural Science
   Foundation of China (81571836), the pre-research project of National
   Natural Science Foundation of China (KKA309004533) and Clinical Research
   Plan of SHDC (SHDC2020CR3020A) .
CR Razek AAKA, 2021, INSIGHTS IMAGING, V12, DOI 10.1186/s13244-021-01102-6
   Aftab K, 2022, J NEURO-ONCOL, V156, P217, DOI 10.1007/s11060-021-03933-1
   Ahmad A, 2019, I S BIOMED IMAGING, P372, DOI [10.1109/ISBI.2019.8759313, 10.1109/isbi.2019.8759313]
   Akeret K, 2022, BRAIN, V145, P1162, DOI 10.1093/brain/awab352
   Amin J, 2019, J MED SYST, V43, DOI 10.1007/s10916-019-1453-8
   Artzi M, 2019, J MAGN RESON IMAGING, V50, P519, DOI 10.1002/jmri.26643
   Bae S, 2018, RADIOLOGY, V289, P797, DOI 10.1148/radiol.2018180200
   Bathla G, 2021, EUR RADIOL, V31, P8703, DOI 10.1007/s00330-021-07845-6
   BENEDIKTSSON H, 1992, ACTA RADIOL, V33, P512
   Bozdag M, 2021, NEURORADIOL J, V34, P169, DOI 10.1177/1971400920980164
   Cai ZH, 2021, FRONT ONCOL, V11, DOI 10.3389/fonc.2021.685823
   Castaldo R, 2020, CANCERS, V12, DOI 10.3390/cancers12020518
   Castaneda CA, 2018, BIOMARK MED, V12, P475, DOI 10.2217/bmm-2017-0161
   Chakrabarti R, 2022, NEURORADIOL J, V35, P352, DOI 10.1177/19714009211047455
   Chen CY, 2020, FRONT ONCOL, V10, DOI 10.3389/fonc.2020.01151
   Fudaba H., 2021, WORLD NEUROSURG, V149, P469
   Gao M, 2020, FRONT ONCOL, V10, DOI 10.3389/fonc.2020.01676
   Gu QB, 2019, EUR J RADIOL, V118, P32, DOI 10.1016/j.ejrad.2019.06.025
   Heayn M, 2021, INT J GYNECOL PATHOL, V40, P278, DOI 10.1097/PGP.0000000000000706
   Huang RY, 2022, HEMATOL ONCOL CLIN N, V36, P43, DOI 10.1016/j.hoc.2021.08.002
   Jiang H., 2020, NEURO-ONCOLOGY, V22, P1
   Kickingereder P, 2018, NEURO-ONCOLOGY, V20, P848, DOI 10.1093/neuonc/nox188
   Levner I, 2009, LECT NOTES COMPUT SC, V5762, P522, DOI 10.1007/978-3-642-04271-3_64
   Li J, 2020, PLOS ONE, V15, DOI 10.1371/journal.pone.0227703
   Lin MX, 2020, CANCER MED-US, V9, P8540, DOI 10.1002/cam4.3449
   Lohmann P, 2020, STRAHLENTHER ONKOL, V196, P848, DOI 10.1007/s00066-020-01663-3
   Lohmann P, 2021, METHODS, V188, P112, DOI 10.1016/j.ymeth.2020.06.003
   Louis DN, 2021, NEURO-ONCOLOGY, V23, P1231, DOI 10.1093/neuonc/noab106
   Malone H, 2015, WORLD NEUROSURG, V84, P1084, DOI 10.1016/j.wneu.2015.05.025
   Mirian C, 2020, NEUROSURGERY, V87, P1289, DOI 10.1093/neuros/nyaa226
   Negahbani F, 2021, SCI REP-UK, V11, DOI 10.1038/s41598-021-86912-w
   Ostrom QT, 2021, NEURO-ONCOLOGY, V23, P1, DOI 10.1093/neuonc/noab200
   Pasquini L., 2021, 3 EUROPEAN C MEDICAL
   Peng LK, 2018, INT J RADIAT ONCOL, V102, P1236, DOI 10.1016/j.ijrobp.2018.05.041
   Prat-Acín R, 2021, J CLIN NEUROSCI, V86, P32, DOI 10.1016/j.jocn.2021.01.009
   Priya S, 2021, CANCERS, V13, DOI 10.3390/cancers13112568
   Rusthoven CG, 2020, JAMA ONCOL, V6, P1028, DOI 10.1001/jamaoncol.2020.1271
   Soni N, 2019, AM J NEURORADIOL, V40, P928, DOI 10.3174/ajnr.A6075
   Su CQ, 2021, CLIN RADIOL, V76, DOI 10.1016/j.crad.2021.04.012
   Sun XJ, 2020, J INT MED RES, V48, DOI 10.1177/0300060520914466
   Swinburne NC, 2019, ANN TRANSL MED, V7, DOI 10.21037/atm.2018.08.05
   Taha B, 2021, NEUROSURGERY, V89, P323, DOI 10.1093/neuros/nyab130
   Takano S, 2016, BRAIN TUMOR PATHOL, V33, P107, DOI 10.1007/s10014-016-0260-x
   Tan AC, 2020, CA-CANCER J CLIN, V70, P299, DOI 10.3322/caac.21613
   Tejada S, 2021, J NEUROL SURG PART A, V82, P53, DOI 10.1055/s-0040-1709730
   Tian Q, 2018, J MAGN RESON IMAGING, V48, P1518, DOI 10.1002/jmri.26010
   Vargo MM, 2017, PHYS MED REH CLIN N, V28, P115, DOI 10.1016/j.pmr.2016.08.005
   Wiesner FG, 2009, BREAST, V18, P135, DOI 10.1016/j.breast.2009.02.009
   Yi ZJ, 2021, FRONT ONCOL, V11, DOI 10.3389/fonc.2021.732196
   Yuhan Li, 2024, Br J Neurosurg, V38, P393, DOI 10.1080/02688697.2021.1884186
   Zade AE, 2021, J BIOMED INFORM, V115, DOI 10.1016/j.jbi.2021.103694
   Zhang N, 2021, FRONT IMMUNOL, V12, DOI 10.3389/fimmu.2021.656541
   Zia R, 2018, INT J IMAG SYST TECH, V28, P153, DOI 10.1002/ima.22266
   Zwanenburg A, 2020, RADIOLOGY, V295, P328, DOI 10.1148/radiol.2020191145
NR 54
TC 6
Z9 7
U1 4
U2 13
PU ELSEVIER IRELAND LTD
PI CLARE
PA ELSEVIER HOUSE, BROOKVALE PLAZA, EAST PARK SHANNON, CO, CLARE, 00000,
   IRELAND
SN 0720-048X
EI 1872-7727
J9 EUR J RADIOL
JI Eur. J. Radiol.
PD JAN
PY 2023
VL 158
AR 110639
DI 10.1016/j.ejrad.2022.110639
EA DEC 2022
PG 11
WC Radiology, Nuclear Medicine & Medical Imaging
WE Science Citation Index Expanded (SCI-EXPANDED)
SC Radiology, Nuclear Medicine & Medical Imaging
GA 6V8IT
UT WOS:000895284900002
PM 36463703
DA 2024-06-03
ER

PT J
AU Li, SJ
   Xia, ZG
   Cao, JZ
   Zhang, JS
   Chen, BB
   Chen, T
   Zhang, X
   Zhu, W
   Li, DH
   Hua, W
   Mao, Y
AF Li, Shengjie
   Xia, Zuguang
   Cao, Jiazhen
   Zhang, Jinsen
   Chen, Bobin
   Chen, Tong
   Zhang, Xin
   Zhu, Wei
   Li, Danhui
   Hua, Wei
   Mao, Ying
TI Proposed new prognostic model using the systemic immune-inflammation
   index for primary central nervous system lymphoma: A
   prospective-retrospective multicohort analysis
SO FRONTIERS IN IMMUNOLOGY
LA English
DT Article
DE Systemic immune-inflammation index; MSKCC; primary central nervous
   system lymphoma; prognosis; biomarker
ID PRIMARY CNS LYMPHOMA; CLASSIFICATION; SURVIVAL
AB PurposeThe systemic immune-inflammation index (SII) has been considered a novel prognostic biomarker in several types of lymphoma. Our aims were to determine the best statistical relationship between pretreatment SII and survival and to combination of SII and the Memorial Sloan Kettering Cancer Center model (MSKCC) to derive the best prognostic mode in primary central nervous system lymphoma (PCNSL). MethodsPretreatment SII and clinical data in 174 newly diagnosed PCNSL patients were included from two retrospective discovery cohorts (n = 128) and one prospective validation cohort (n = 46). A generalized additive model, Kaplan-Meier curve, and Cox analysis were performed. The high risk versus low risk of SII-MSKCC for the PCNSL cutoff point (0-1 vs. 2-4) was determined by the minimum P-value approach. ResultsThe SII showed a U-shaped relationship with the risk of overall survival (OS; P = 0.006). The patients with low SII or high SII had poorer OS and progression-free survival (PFS) than those with median SII. For PFS and OS, SII-MSKCC was a better predictor than MSKCC alone. The area under the receiver operating characteristic curve of the SII-MSKCC score was 0.84 for OS and 0.78 for PFS in the discovery cohorts. The predictive value of the SII-MSKCC score (OS, 0.88; PFS, 0.95) was verified through the validation cohort. Multivariable Cox analysis and Kaplan-Meier curve showed excellent performance for SII-MSKCC, with significant separation of two groups and better performance than MSKCC alone. ConclusionsWe propose a new prognostic model using SII, age, and Karnofsky score that outperforms MSKCC alone and enables individualized estimates of patient outcome.
C1 [Li, Shengjie; Zhang, Jinsen; Zhang, Xin; Zhu, Wei; Hua, Wei; Mao, Ying] Fudan Univ, Huashan Hosp, Dept Neurosurg, Shanghai, Peoples R China.
   [Li, Shengjie; Zhang, Jinsen; Zhang, Xin; Zhu, Wei; Hua, Wei; Mao, Ying] Natl Ctr Neurol Disorders, Shanghai, Peoples R China.
   [Li, Shengjie; Zhang, Jinsen; Zhang, Xin; Zhu, Wei; Hua, Wei; Mao, Ying] Shanghai Key Lab Brain Funct Restorat & Neural Reg, Shanghai, Peoples R China.
   [Li, Shengjie; Zhang, Jinsen; Zhang, Xin; Zhu, Wei; Hua, Wei; Mao, Ying] Fudan Univ, Neurosurg Inst, Shanghai, Peoples R China.
   [Li, Shengjie; Zhang, Jinsen; Zhang, Xin; Zhu, Wei; Hua, Wei; Mao, Ying] Shanghai Clin Med Ctr Neurosurg, Shanghai, Peoples R China.
   [Li, Shengjie] Fudan Univ, Eye & ENT Hosp, Shanghai Med Coll, Dept Clin Lab, Shanghai, Peoples R China.
   [Xia, Zuguang] Fudan Univ, Shanghai Canc Ctr, Dept Med Oncol, Shanghai, Peoples R China.
   [Xia, Zuguang; Cao, Jiazhen] Fudan Univ, Shanghai Med Coll, Dept Oncol, Shanghai, Peoples R China.
   [Cao, Jiazhen] Fudan Univ, Dept Clin Lab, Shanghai Canc Ctr, Shanghai, Peoples R China.
   [Chen, Bobin; Chen, Tong] Fudan Univ, Huashan Hosp, Dept Hematol, Shanghai, Peoples R China.
   [Li, Danhui] Shanghai Jiao Tong Univ, RenJi Hosp, Sch Med, Dept Pathol, Shanghai, Peoples R China.
C3 Fudan University; Fudan University; Fudan University; Fudan University;
   Fudan University; Fudan University; Fudan University; Shanghai Jiao Tong
   University
RP Hua, W; Mao, Y (corresponding author), Fudan Univ, Huashan Hosp, Dept Neurosurg, Shanghai, Peoples R China.; Hua, W; Mao, Y (corresponding author), Natl Ctr Neurol Disorders, Shanghai, Peoples R China.; Hua, W; Mao, Y (corresponding author), Shanghai Key Lab Brain Funct Restorat & Neural Reg, Shanghai, Peoples R China.; Hua, W; Mao, Y (corresponding author), Fudan Univ, Neurosurg Inst, Shanghai, Peoples R China.; Hua, W; Mao, Y (corresponding author), Shanghai Clin Med Ctr Neurosurg, Shanghai, Peoples R China.; Li, DH (corresponding author), Shanghai Jiao Tong Univ, RenJi Hosp, Sch Med, Dept Pathol, Shanghai, Peoples R China.
EM danhuili1002@163.com; hs_huawei@126.com; maoying@fudan.edu.cn
RI YE, Chen/KFR-3858-2024; peng, jin/JRW-4493-2023; cheng,
   qian/KFB-6227-2024; xuan, li/JNI-7432-2023; chen, yan/JRY-4645-2023;
   zheng, liang/JVO-2610-2024; Lin, Yi/KEH-1784-2024; CAO,
   ying/KFA-2972-2024; Li, Shengjie/AAU-7902-2021; Wang, Jin/GYA-2019-2022;
   zhou, wei/JQJ-0490-2023
OI Li, Shengjie/0000-0002-6443-740X; 
FU Shanghai Science and Technology Commission [2022-I2M-CT-B-112]; Join
   Breakthrough Project for New Frontier Technologies of Shanghai Hospital
   Development Center [2022-65]; CAMS Innovation Fund for Medical Sciences
   (CIFMS); Youth Medical Talents - Clinical Laboratory Practitioner
   Program;  [17430750200];  [SHDC12016120]
FX The study was funded by Shanghai Science and Technology Commission
   (17430750200), Join Breakthrough Project for New Frontier Technologies
   of Shanghai Hospital Development Center (SHDC12016120), CAMS Innovation
   Fund for Medical Sciences (CIFMS, 2022-I2M-C & T-B-112), Youth Medical
   Talents - Clinical Laboratory Practitioner Program (2022-65).
CR Abrey LE, 2006, J CLIN ONCOL, V24, P5711, DOI 10.1200/JCO.2006.08.2941
   Abrey LE, 2005, J CLIN ONCOL, V23, P5034, DOI 10.1200/JCO.2005.13.524
   Arber DA, 2016, BLOOD, V127, P2391, DOI 10.1182/blood-2016-03-643544
   Bauckneht M, 2022, EUR J NUCL MED MOL I, V49, P1063, DOI 10.1007/s00259-021-05550-6
   Cools-Lartigue J, 2013, J CLIN INVEST, V123, P3446, DOI 10.1172/JCI67484
   De Giorgi U, 2019, CLIN CANCER RES, V25, P3839, DOI 10.1158/1078-0432.CCR-18-3661
   Feng YH, 2021, FRONT ONCOL, V11, DOI 10.3389/fonc.2021.618694
   Ferrara R, 2017, CANCER TREAT REV, V60, P60, DOI 10.1016/j.ctrv.2017.08.003
   Ferreri AJM, 2005, HEMATOL ONCOL CLIN N, V19, P629, DOI 10.1016/j.hoc.2005.05.005
   Gil-Bernabé AM, 2012, BLOOD, V119, P3164, DOI 10.1182/blood-2011-08-376426
   Hans CP, 2004, BLOOD, V103, P275, DOI 10.1182/blood-2003-05-1545
   Hastie T, 1995, Stat Methods Med Res, V4, P187, DOI 10.1177/096228029500400302
   Hoang-Xuan K, 2015, LANCET ONCOL, V16, pE322, DOI 10.1016/S1470-2045(15)00076-5
   Hu B, 2014, CLIN CANCER RES, V20, P6212, DOI 10.1158/1078-0432.CCR-14-0442
   Lauw MIS, 2020, DIAGNOSTICS, V10, DOI 10.3390/diagnostics10121076
   Li DH, 2022, EPMA J, V13, P499, DOI 10.1007/s13167-022-00290-5
   Li Q, 2021, CANCER MANAG RES, V13, P6115, DOI 10.2147/CMAR.S322467
   Lian JY, 2020, J HEMATOL ONCOL, V13, DOI 10.1186/s13045-020-00986-z
   Liu K, 2021, AM J TRANSL RES, V13, P13732
   Liu TT, 2021, ANN PALLIAT MED, V10, P9650, DOI 10.21037/apm-21-2067
   Luo Q, 2021, FRONT ONCOL, V11, DOI 10.3389/fonc.2021.639644
   Maiorino L, 2022, ANNU REV PATHOL-MECH, V17, P425, DOI 10.1146/annurev-pathmechdis-032221-115501
   Mantovani A, 2008, NATURE, V454, P436, DOI 10.1038/nature07205
   Nost TH, 2021, EUR J EPIDEMIOL, V36, P841, DOI 10.1007/s10654-021-00752-6
   Ruppert AS, 2020, BLOOD, V135, P2041, DOI 10.1182/blood.2019002729
   Schorb E, 2013, HAEMATOLOGICA, V98, P765, DOI 10.3324/haematol.2012.076075
   Schumacher D, 2013, CANCER CELL, V24, P130, DOI 10.1016/j.ccr.2013.05.008
   Stotz M, 2013, BRIT J CANCER, V109, P416, DOI 10.1038/bjc.2013.332
   Szkandera J, 2014, BRIT J CANCER, V110, P183, DOI 10.1038/bjc.2013.701
   Wang ZZ, 2021, FRONT ONCOL, V11, DOI 10.3389/fonc.2021.655259
   Wieduwilt MJ, 2012, CLIN CANCER RES, V18, P1146, DOI 10.1158/1078-0432.CCR-11-0625
   Wu XB, 2021, WORLD J CLIN CASES, V9, P9825, DOI 10.12998/wjcc.v9.i32.9825
   Ziepert M, 2010, J CLIN ONCOL, V28, P2373, DOI 10.1200/JCO.2009.26.2493
   Zitvogel L, 2021, NAT REV CLIN ONCOL, V18, P591, DOI 10.1038/s41571-021-00508-x
NR 34
TC 6
Z9 6
U1 3
U2 7
PU FRONTIERS MEDIA SA
PI LAUSANNE
PA AVENUE DU TRIBUNAL FEDERAL 34, LAUSANNE, CH-1015, SWITZERLAND
SN 1664-3224
J9 FRONT IMMUNOL
JI Front. Immunol.
PD NOV 9
PY 2022
VL 13
AR 1039862
DI 10.3389/fimmu.2022.1039862
PG 13
WC Immunology
WE Science Citation Index Expanded (SCI-EXPANDED)
SC Immunology
GA 6P0QA
UT WOS:000890639600001
PM 36439151
OA gold, Green Published
DA 2024-06-03
ER

PT J
AU Kim, JH
   An, YJ
   Kim, TM
   Kim, JE
   Park, S
   Choi, SH
AF Kim, Jae Hyun
   An, Yong Jin
   Kim, Tae Min
   Kim, Jeong Eun
   Park, Sunghyouk
   Choi, Seung Hong
TI Ex vivo NMR metabolomics approach using cerebrospinal fluid for the
   diagnosis of primary CNS lymphoma: Correlation with MR imaging
   characteristics
SO CANCER MEDICINE
LA English
DT Article
DE apparent diffusion coefficient; cerebrospinal fluid; diagnosis; nuclear
   magnetic resonance; primary central nervous system lymphoma
ID CENTRAL-NERVOUS-SYSTEM; MAGNETIC-RESONANCE-SPECTROSCOPY; BRAIN-TUMORS;
   LACTATE; CITRATE; CANCER; MYOINOSITOL; METABOLISM; BIOMARKER; HYPOXIA
AB Purpose Primary central nervous system lymphoma (PCNSL) is an uncommon extranodal non-Hodgkin's lymphoma. Here, the feasibility of nuclear magnetic resonance (NMR) metabolomics for the diagnosis and prognosis prediction of PCNSL, as well as its correlation with magnetic resonance imaging (MRI) characteristics, was assessed. Patients and Methods Cerebrospinal fluid (CSF) samples from PCNSL and normal groups (n = 41 for each) were obtained along with MRI data including pre- and postcontrast as well as T1-, T2-, and diffusion-weighted imaging for the treatment-naive PCNSL patients (n = 24). The CSF samples were analyzed using nuclear magnetic resonance (NMR). Results The CSF NMR metabolomic exhibited clear differences with a diagnostic sensitivity of 100% and a specificity of 97.6%. The citrate level of the leptomeningeal enhancement (LE) (+) group was significantly lower than that of the LE (-) group (p = 0.018). In addition, the MRI apparent diffusion coefficient (ADC) value of the tumor was positively correlated with the glucose level (p = 0.025). However, none of the marker metabolites were significant prognosis predictors in univariate analysis. Conclusions In conclusion, the NMR metabolomics could be helpful to diagnose PCNSL, but not for the prognosis, and MRI features (LE or ADC) can reflect the metabolic profiles of PCNSL.
C1 [Kim, Jae Hyun; Choi, Seung Hong] Seoul Natl Univ Hosp, Dept Radiol, 101 Daehak Ro, Seoul 03080, South Korea.
   [Kim, Jae Hyun; Choi, Seung Hong] Seoul Natl Univ Hosp, Inst Radiat Med, Seoul, South Korea.
   [An, Yong Jin; Park, Sunghyouk] Seoul Natl Univ, Coll Pharm, Nat Prod Res Inst, Seoul, South Korea.
   [Kim, Tae Min] Seoul Natl Univ Hosp, Dept Internal Med, Seoul, South Korea.
   [Kim, Jeong Eun] Seoul Natl Univ Hosp, Dept Neurosurg, Seoul, South Korea.
   [Choi, Seung Hong] Seoul Natl Univ, Ctr Nanoparticle Res, Inst Basic Sci, Seoul, South Korea.
   [Choi, Seung Hong] Seoul Natl Univ, Sch Chem & Biol Engn, Seoul, South Korea.
C3 Seoul National University (SNU); Seoul National University Hospital;
   Seoul National University (SNU); Seoul National University Hospital;
   Seoul National University (SNU); Seoul National University (SNU); Seoul
   National University Hospital; Seoul National University (SNU); Seoul
   National University Hospital; Institute for Basic Science - Korea (IBS);
   Seoul National University (SNU); Seoul National University (SNU)
RP Choi, SH (corresponding author), Seoul Natl Univ Hosp, Dept Radiol, 101 Daehak Ro, Seoul 03080, South Korea.; Park, S (corresponding author), Seoul Natl Univ, Coll Pharm, 1 Gwanak Ro, Seoul 08826, South Korea.
EM psh@snu.ac.kr; verocay@snuh.org
OI Kim, Tae Min/0000-0001-6145-4426
FU National Research Foundation of Korea [NRF-2016M3C7A1914002,
   NRF-2018R1A3B1052328, NRF-2020R1A2C2008949, NRF-2020R1A4A1018714,
   NRF-2020R1A6A3A01099440]; Seoul National University [IBS-R006-A1]
FX National Research Foundation of Korea, Grant/Award Number:
   NRF-2016M3C7A1914002, NRF-2018R1A3B1052328, NRF-2020R1A2C2008949,
   NRF-2020R1A4A1018714 and NRF-2020R1A6A3A01099440; Seoul National
   University, Grant/Award Number: IBS-R006-A1
CR Abrey LE, 2005, J CLIN ONCOL, V23, P5034, DOI 10.1200/JCO.2005.13.524
   Al-Okaili RN, 2006, RADIOGRAPHICS, V26, pS173, DOI 10.1148/rg.26si065513
   Ashwal S, 2004, PEDIATR RES, V56, P630, DOI 10.1203/01.PDR.0000139928.60530.7D
   Ballester LY, 2018, ACTA NEUROPATHOL COM, V6, DOI 10.1186/s40478-018-0588-z
   BALMACEDA C, 1995, ANN NEUROL, V38, P202, DOI 10.1002/ana.410380212
   Barajas RF, 2021, NEURO-ONCOLOGY, V23, P1056, DOI 10.1093/neuonc/noab020
   Bard-Chapeau EA, 2014, NAT GENET, V46, P24, DOI 10.1038/ng.2847
   BENYOSEPH O, 1993, BIOCHEM J, V291, P915, DOI 10.1042/bj2910915
   Bernstine H, 2018, MEDICINE, V97, DOI 10.1097/MD.0000000000010490
   Bianco S, 2018, NAT GENET, V50, P662, DOI 10.1038/s41588-018-0098-8
   Blüml S, 2011, NEURO-ONCOLOGY, V13, P1107, DOI 10.1093/neuonc/nor087
   Brindle JT, 2002, NAT MED, V8, P1439, DOI 10.1038/nm802
   Bühring U, 2001, NEUROLOGY, V57, P393, DOI 10.1212/WNL.57.3.393
   Castillo M, 2000, AM J NEURORADIOL, V21, P1645
   Chamberlain MC, 2009, CURR OPIN NEUROL, V22, P665, DOI 10.1097/WCO.0b013e3283322a92
   CHANG L, 1995, RADIOLOGY, V197, P525, DOI 10.1148/radiology.197.2.7480706
   Cheng LL, 1998, CANCER RES, V58, P1825
   Choi CH, 2014, MAGN RESON MED, V72, P316, DOI 10.1002/mrm.24946
   Deangelis L M, 1995, Oncology (Williston Park), V9, P63
   DeBerardinis RJ, 2010, ONCOGENE, V29, P313, DOI 10.1038/onc.2009.358
   Derr RL, 2009, J CLIN ONCOL, V27, P1082, DOI 10.1200/JCO.2008.19.1098
   Eskey CJ, 2001, AM J NEURORADIOL, V22, P571
   FINE HA, 1993, ANN INTERN MED, V119, P1093, DOI 10.7326/0003-4819-119-11-199312010-00007
   Gashimova E, 2021, ANAL METHODS-UK, V13, P4793, DOI 10.1039/d1ay01163d
   Gatenby RA, 2004, NAT REV CANCER, V4, P891, DOI 10.1038/nrc1478
   Go John L, 2006, Neurosurg Focus, V21, pE4
   Haldorsen IS, 2011, AM J NEURORADIOL, V32, P984, DOI 10.3174/ajnr.A2171
   Haldorsen IS, 2007, CANCER, V110, P1803, DOI 10.1002/cncr.22989
   Hegde U, 2005, BLOOD, V105, P496, DOI 10.1182/blood-2004-05-1982
   Hino-Shishikura A, 2014, EUR J NUCL MED MOL I, V41, P1419, DOI 10.1007/s00259-014-2714-x
   Hirschhaeuser F, 2011, CANCER RES, V71, P6921, DOI 10.1158/0008-5472.CAN-11-1457
   Howe FA, 2003, MAGNET RESON MED, V49, P223, DOI 10.1002/mrm.10367
   Icard P, 2012, BBA-REV CANCER, V1825, P111, DOI 10.1016/j.bbcan.2011.10.007
   Israël M, 2011, MOL CANCER, V10, DOI 10.1186/1476-4598-10-70
   Josephson SA, 2007, J NEUROSURG, V106, P72, DOI 10.3171/jns.2007.106.1.72
   Kim H, 2005, HUM PSYCHOPHARM CLIN, V20, P309, DOI 10.1002/hup.693
   Kinoshita Y, 1997, NMR BIOMED, V10, P2, DOI 10.1002/(SICI)1099-1492(199701)10:1<2::AID-NBM442>3.0.CO;2-N
   Kwon JW, 2022, METABOLITES, V12, DOI 10.3390/metabo12010080
   Lu SS, 2014, AM J NEURORADIOL, V35, P270, DOI 10.3174/ajnr.A3677
   Negendank WG, 1996, J NEUROSURG, V84, P449, DOI 10.3171/jns.1996.84.3.0449
   Phyo JB, 2021, ANAL CHEM, V93, P3778, DOI 10.1021/acs.analchem.0c04200
   Rubenstein JL, 2005, HEMATOL ONCOL CLIN N, V19, P705, DOI 10.1016/j.hoc.2005.05.012
   Seyfried TN, 2011, BBA-BIOENERGETICS, V1807, P577, DOI 10.1016/j.bbabio.2010.08.009
   Tessem MB, 2008, MAGN RESON MED, V60, P510, DOI 10.1002/mrm.21694
   Tiwari V, 2020, NEURO-ONCOLOGY, V22, P1018, DOI 10.1093/neuonc/noaa034
   Verwaest KA, 2011, BBA-MOL BASIS DIS, V1812, P1371, DOI 10.1016/j.bbadis.2011.08.001
   Wen H, 2010, J HEPATOL, V52, P228, DOI 10.1016/j.jhep.2009.11.002
   Yang CD, 2009, CANCER RES, V69, P7986, DOI 10.1158/0008-5472.CAN-09-2266
NR 48
TC 6
Z9 6
U1 3
U2 19
PU WILEY
PI HOBOKEN
PA 111 RIVER ST, HOBOKEN 07030-5774, NJ USA
SN 2045-7634
J9 CANCER MED-US
JI Cancer Med.
PD FEB
PY 2023
VL 12
IS 4
BP 4679
EP 4689
DI 10.1002/cam4.5083
EA AUG 2022
PG 11
WC Oncology
WE Science Citation Index Expanded (SCI-EXPANDED)
SC Oncology
GA 9K9QR
UT WOS:000837469200001
PM 35941814
OA Green Published, gold
DA 2024-06-03
ER

PT J
AU Seidel, S
   Nilius-Eliliwi, V
   Kowalski, T
   Ben Vangala, D
   Schlegel, U
   Schroers, R
AF Seidel, Sabine
   Nilius-Eliliwi, Verena
   Kowalski, Thomas
   Ben Vangala, Deepak
   Schlegel, Uwe
   Schroers, Roland
TI High-Dose Chemotherapy with Autologous Hematopoietic Stem Cell
   Transplantation in Relapsed or Refractory Primary CNS Lymphoma: A
   Retrospective Monocentric Analysis of Long-Term Outcome, Prognostic
   Factors, and Toxicity
SO CANCERS
LA English
DT Article
DE primary central nervous system lymphoma; relapse; r; r PCNSL; high dose
   chemotherapy with autologous stem cell transplantation; carmustin; BCNU;
   thiotepa
ID NERVOUS-SYSTEM LYMPHOMA; INTERNATIONAL EXTRANODAL LYMPHOMA; SALVAGE
   THERAPY; IMMUNOCOMPETENT PATIENTS; INTENSIVE CHEMOTHERAPY; INTRAOCULAR
   LYMPHOMA; ELDERLY-PATIENTS; METHOTREXATE; THIOTEPA; CHEMOIMMUNOTHERAPY
AB Simple Summary No standard treatment is defined for relapsed or refractory (r/r) primary CNS lymphoma (PCNSL). However, high-dose chemotherapy with autologous stem cell transplantation (HCT-ASCT), an efficient first line treatment in younger PCNSL patients, is commonly applied in relapsed or refractory disease, if tolerable. Here, we retrospectively analyzed 59 patients with r/r PCNSL focusing specifically on differences in long-term outcome and toxicity in patients <65 years (n = 33) and >= 65 years (n = 26) of age. High-dose chemotherapy with autologous stem cell transplantation (HCT-ASCT) is reportedly an effective treatment strategy in relapsed or refractory primary CNS lymphoma (r/r PCNSL); however, only selected patients are eligible for this treatment. We retrospectively analyzed outcome, prognostic factors, and toxicity in 59 patients with r/r PCNSL planned to receive HCT-ASCT at our institution between January 2005 and December 2021 (n = 33 < 65 years; n = 26 >= 65 years). Median follow-up was 65 months (95% CI 21-109). Median age was 63 years (range 29-76), median Karnofsky performance score (KPS) was 80 (range 30-100). In the entire cohort of 59 patients, median overall survival (OS) was 14 months (95% CI 0-37). In 50/59 (84.7%) patients who completed HCT-ASCT, median progression free survival (PFS) was 12 months (95% CI 3-21) and median OS 30 months (95% CI 0-87). 1-year, 2-year, and 5-year OS rates of 61.2%, 52.3% and 47.1%, respectively, were observed. Six patients (10.2%) died related to treatment (1 during induction treatment, 5 post HCT-ASCT). Age was not prognostic. On univariate analysis, KPS >= 80 (p = 0.019) and complete or partial remission before HCT-ASCT (p = 0.026) were positive prognosticators of OS; on multivariate analysis, KPS (p = 0.043) and male gender (p = 0.039) had an impact on OS. The 5-year OS rate in patients with progressive or stable disease after induction treatment was 32.7%. In summary, HCT-ASCT was effective and feasible in this cohort of r/r PCNSL patients. Clinical state, remission status before HCT-ASCT, and gender influenced survival, whereas age did not influence outcome in this study.
C1 [Seidel, Sabine; Kowalski, Thomas; Schlegel, Uwe] Ruhr Univ Bochum, Univ Hosp Knappschaftskrankenhaus, Dept Neurol, Schornau 23-25, D-44892 Bochum, Germany.
   [Nilius-Eliliwi, Verena; Ben Vangala, Deepak; Schroers, Roland] Ruhr Univ Bochum, Univ Hosp Knappschaftskrankenhaus, Dept Hematol & Oncol, Schornau 23-25, D-44892 Bochum, Germany.
C3 Ruhr University Bochum; Ruhr University Bochum
RP Seidel, S (corresponding author), Ruhr Univ Bochum, Univ Hosp Knappschaftskrankenhaus, Dept Neurol, Schornau 23-25, D-44892 Bochum, Germany.; Schroers, R (corresponding author), Ruhr Univ Bochum, Univ Hosp Knappschaftskrankenhaus, Dept Hematol & Oncol, Schornau 23-25, D-44892 Bochum, Germany.
EM sabine.seidel@ruhr-uni-bochum.de;
   verena.nilius-eliliwi@ruhr-uni-bochum.de; thomas.kowalski@kk-bochum.de;
   deepak.vangala@ruhr-uni-bochum.de; uwe.schlegel@kk-bochum.de;
   roland.schroers@ruhr-uni-bochum.de
RI Vangala, Deepak/HHS-5988-2022; Seidel, Sabine/HMW-0156-2023
OI Schroers, Roland/0000-0003-2744-5491; Nilius-Eliliwi,
   Verena/0000-0001-9698-1779
CR Abrey LE, 2006, J CLIN ONCOL, V24, P5711, DOI 10.1200/JCO.2006.08.2941
   Abrey LE, 2005, J CLIN ONCOL, V23, P5034, DOI 10.1200/JCO.2005.13.524
   Arellano-Rodrigo E, 2003, EUR J HAEMATOL, V70, P219, DOI 10.1034/j.1600-0609.2003.00045.x
   CHARLSON ME, 1987, J CHRON DIS, V40, P373, DOI 10.1016/0021-9681(87)90171-8
   Enting RH, 2004, NEUROLOGY, V63, P901, DOI 10.1212/01.WNL.0000137050.43114.42
   Ferreri AJM, 2003, J CLIN ONCOL, V21, P266, DOI 10.1200/JCO.2003.09.139
   Ferreri AJM, 2017, LANCET HAEMATOL, V4, pE510, DOI 10.1016/S2352-3026(17)30174-6
   Ferreri AJM, 2016, LANCET HAEMATOL, V3, pE217, DOI 10.1016/S2352-3026(16)00036-3
   Fischer L, 2006, ANN ONCOL, V17, P1141, DOI 10.1093/annonc/mdl070
   Frigault MJ, 2022, BLOOD, V139, P2306, DOI 10.1182/blood.2021014738
   Hoang-Xuan K, 2015, LANCET ONCOL, V16, pE322, DOI 10.1016/S1470-2045(15)00076-5
   Hottinger AF, 2007, NEUROLOGY, V69, P1178, DOI 10.1212/01.wnl.0000276986.19602.c1
   Houillier C, 2020, NEUROLOGY, V94, pE1027, DOI 10.1212/WNL.0000000000008900
   Houillier C, 2019, J CLIN ONCOL, V37, P823, DOI 10.1200/JCO.18.00306
   Illerhaus G, 2006, J CLIN ONCOL, V24, P3865, DOI 10.1200/JCO.2006.06.2117
   Illerhaus G, 2016, LANCET HAEMATOL, V3, pE388, DOI 10.1016/S2352-3026(16)30050-3
   Kasenda B, 2017, LEUKEMIA, V31, P2623, DOI 10.1038/leu.2017.170
   Mappa S, 2013, HEMATOL ONCOL, V31, P143, DOI 10.1002/hon.2037
   Mika T, 2020, HAEMATOLOGICA, V105, DOI 10.3324/haematol.2019.227199
   Nguyen PL, 2005, J CLIN ONCOL, V23, P1507, DOI 10.1200/JCO.2005.01.161
   Pels H, 2003, J CLIN ONCOL, V21, P4489, DOI 10.1200/JCO.2003.04.056
   Pentsova E, 2014, J NEURO-ONCOL, V117, P161, DOI 10.1007/s11060-014-1370-0
   Piccirillo JF, 2008, CRIT REV ONCOL HEMAT, V67, P124, DOI 10.1016/j.critrevonc.2008.01.013
   Plotkin SR, 2004, CLIN CANCER RES, V10, P5643, DOI 10.1158/1078-0432.CCR-04-0159
   Reni M, 2007, BRIT J CANCER, V96, P864, DOI 10.1038/sj.bjc.6603660
   Schorb E, 2017, BONE MARROW TRANSPL, V52, P1113, DOI 10.1038/bmt.2017.23
   Schorb E, 2020, BLOOD ADV, V4, P3378, DOI 10.1182/bloodadvances.2020002064
   Seidel S, 2021, CANCERS, V13, DOI 10.3390/cancers13122934
   Seidel S, 2019, NEUROL RES PRACT, V1, DOI 10.1186/s42466-019-0024-2
   Soussain C, 2008, J CLIN ONCOL, V26, P2512, DOI 10.1200/JCO.2007.13.5533
   Soussain C, 2012, HAEMATOL-HEMATOL J, V97, P1751, DOI 10.3324/haematol.2011.060434
   Sureda A, 2015, BONE MARROW TRANSPL, V50, P1037, DOI 10.1038/bmt.2015.6
   Swan D, 2022, BRIT J HAEMATOL, V197, P82, DOI 10.1111/bjh.18025
   Unger JM, 2022, J CLIN ONCOL, V40, P1474, DOI 10.1200/JCO.21.02377
   Voloschin AD, 2008, J NEURO-ONCOL, V86, P211, DOI 10.1007/s11060-007-9464-6
   Wirsching HG, 2021, CANCERS, V13, DOI 10.3390/cancers13123073
NR 36
TC 6
Z9 6
U1 0
U2 1
PU MDPI
PI BASEL
PA ST ALBAN-ANLAGE 66, CH-4052 BASEL, SWITZERLAND
EI 2072-6694
J9 CANCERS
JI Cancers
PD MAY
PY 2022
VL 14
IS 9
AR 2100
DI 10.3390/cancers14092100
PG 14
WC Oncology
WE Science Citation Index Expanded (SCI-EXPANDED)
SC Oncology
GA 1E3KN
UT WOS:000794392100001
PM 35565230
OA Green Published, gold
DA 2024-06-03
ER

PT J
AU Wang, HC
   Hsiao, HH
   Du, JS
   Cho, SF
   Yeh, TJ
   Gau, YC
   Liu, YC
   Moi, SH
AF Wang, Hui-Ching
   Hsiao, Hui-Hua
   Du, Jeng-Shiun
   Cho, Shih-Feng
   Yeh, Tsung-Jang
   Gau, Yuh-Ching
   Liu, Yi-Chang
   Moi, Sin-Hua
TI Effect of Tumor Microenvironment and Angiogenesis on Clinical Outcomes
   of Primary Central Nervous System Lymphoma
SO BIOMED RESEARCH INTERNATIONAL
LA English
DT Article
ID PRIMARY CNS LYMPHOMA; WHOLE-BRAIN RADIOTHERAPY; HIGH-DOSE METHOTREXATE;
   INTERNATIONAL EXTRANODAL LYMPHOMA; THERAPY; GROWTH; CHEMOIMMUNOTHERAPY;
   RANDOMIZATION; EXPRESSION; RITUXIMAB
AB Primary central nervous system lymphoma (PCNSL) is a rare lymphoma, and the disease course is often aggressive with poor prognosis outcomes. PCNSL undergoes germinal center reactions and impairs B-cell maturation. However, angiogenesis is also involved in the tumorigenesis and progression of PCNSL. This study investigated the effects of the tumor microenvironment and angiogenesis-associated genomic alterations on the outcomes of PCNSL. The analysis also evaluated the influence of treatment modality and timing on PCNSL survival using partial least squares variance-based path modeling (PLS-PM). PLS-PM can be used to evaluate the complex relationship between prognostic variables and disease outcomes with a small sample of measurements and structural models. A total of 19 immunocompetent PCNSL samples were analyzed by exome sequencing. Our results suggest that the timing of radiotherapy and mutations of ROBO1 and KAT2B are potential indicators of PCNSL outcomes and may be affected by baseline characteristics such as age and sex. Our results also showed that patients with no mutations of ROBO1 and KAT2B, SubRT subgroup showed favorable survival outcomes compared with no SubRT subgroup in short-term follow-up. All SubRT patients have received high-dose methotrexate induction chemotherapy in the initial treatment. Therefore, initial induction chemotherapy combined with subsequent radiotherapy might improve survival outcomes in PCNSL patients who have no ROBO1 and KAT2B somatic mutations in short-term follow-up. The overall findings suggest that the tumor microenvironment and angiogenesis-associated genomic alterations and treatment modalities are potential indicators of overall survival and may be affected by the baseline characteristics of PCNSL patients.
C1 [Wang, Hui-Ching; Du, Jeng-Shiun; Yeh, Tsung-Jang; Gau, Yuh-Ching] Kaohsiung Med Univ, Coll Med, Grad Inst Clin Med, Kaohsiung 807, Taiwan.
   [Wang, Hui-Ching; Hsiao, Hui-Hua; Du, Jeng-Shiun; Cho, Shih-Feng; Yeh, Tsung-Jang; Gau, Yuh-Ching; Liu, Yi-Chang] Kaohsiung Med Univ, Kaohsiung Med Univ Hosp, Dept Internal Med, Div Hematol & Oncol, Kaohsiung 807, Taiwan.
   [Wang, Hui-Ching; Hsiao, Hui-Hua; Cho, Shih-Feng; Liu, Yi-Chang] Kaohsiung Med Univ, Coll Med, Fac Med, Kaohsiung 807, Taiwan.
   [Moi, Sin-Hua] I Shou Univ, E Da Canc Hosp, Ctr Canc Program Dev, Kaohsiung 824, Taiwan.
C3 Kaohsiung Medical University; Kaohsiung Medical University; Kaohsiung
   Medical University Hospital; Kaohsiung Medical University; I Shou
   University; E-Da Hospital
RP Moi, SH (corresponding author), I Shou Univ, E Da Canc Hosp, Ctr Canc Program Dev, Kaohsiung 824, Taiwan.
EM moi9009@gmail.com
RI Cho, Shih Feng/D-5755-2013
OI Yeh, Tsung-Jang/0000-0003-1634-2219; Du, Jeng-Shiun/0000-0002-7311-4979;
   Liu, Yi-Chang/0000-0002-0681-3796; Hsiao, Hui-Hua/0000-0002-7381-1045;
   Cho, Shih-Feng/0000-0002-9884-9429; Wang, Hui-Ching/0000-0002-8232-0387;
   Gau, Yuh-Ching/0000-0001-6753-112X; MOI, SIN HUA/0000-0002-4082-1909
FU Kaohsiung Medical University Hospital [KMUH109-9T02, KMUH108-8R23]
FX This study is partly supported by the following grants: KMUH109-9T02 and
   KMUH108-8R23 from the Kaohsiung Medical University Hospital.
CR [Anonymous], NEURO-ONCOLOGY
   Batchelor T, 2003, J CLIN ONCOL, V21, P1044, DOI 10.1200/JCO.2003.03.036
   Bates TC, 2019, TWIN RES HUM GENET, V22, P27, DOI 10.1017/thg.2019.2
   Bertolini F, 1999, BRIT J HAEMATOL, V106, P504, DOI 10.1046/j.1365-2141.1999.01547.x
   Braggio E, 2015, CLIN CANCER RES, V21, P3986, DOI 10.1158/1078-0432.CCR-14-2116
   Bromberg JEC, 2019, LANCET ONCOL, V20, P216, DOI 10.1016/S1470-2045(18)30747-2
   Cai QQ, 2019, TRANSL ONCOL, V12, P523, DOI 10.1016/j.tranon.2018.11.011
   Clozel T, 2013, CANCER DISCOV, V3, P1002, DOI 10.1158/2159-8290.CD-13-0117
   Deng BC, 2015, ANAL CHIM ACTA, V880, P32, DOI 10.1016/j.aca.2015.04.045
   Evermann J., 2014, COMPARING OUT SAMPLE
   Ferreri AJM, 2017, LANCET HAEMATOL, V4, pE510, DOI 10.1016/S2352-3026(17)30174-6
   Ferreri AJM, 2016, LANCET HAEMATOL, V3, pE217, DOI 10.1016/S2352-3026(16)00036-3
   Ferreri AJM, 2009, LANCET, V374, P1512, DOI 10.1016/S0140-6736(09)61416-1
   Gavrilovic IT, 2006, J CLIN ONCOL, V24, P4570, DOI 10.1200/JCO.2006.06.6910
   Grommes C, 2019, NEURO-ONCOLOGY, V21, P306, DOI 10.1093/neuonc/noy193
   Grommes C, 2017, CANCER DISCOV, V7, P1018, DOI 10.1158/2159-8290.CD-17-0613
   Hazar B, 2003, LEUKEMIA LYMPHOMA, V44, P2089, DOI 10.1080/1042819031000123519
   Herrlinger U, 2017, J CANCER RES CLIN, V143, P1815, DOI 10.1007/s00432-017-2423-5
   Hochberg FH, 2007, NAT CLIN PRACT NEURO, V3, P24, DOI 10.1038/ncpneuro0395
   Holdhoff M, 2014, NEUROLOGY, V83, P235, DOI 10.1212/WNL.0000000000000593
   Jahr G, 2018, BRAIN BEHAV, V8, DOI 10.1002/brb3.928
   Kadoch C, 2009, CLIN CANCER RES, V15, P1989, DOI 10.1158/1078-0432.CCR-08-2054
   Korfel A, 2015, NEUROLOGY, V84, P1242, DOI 10.1212/WNL.0000000000001395
   Li XH, 2011, BMC MED GENOMICS, V4, DOI 10.1186/1755-8794-4-44
   NELSON DF, 1992, INT J RADIAT ONCOL, V23, P9, DOI 10.1016/0360-3016(92)90538-S
   Reni M, 1997, ANN ONCOL, V8, P227, DOI 10.1023/A:1008201717089
   Ribatti D, 2013, NEOPLASIA, V15, P231, DOI 10.1593/neo.121962
   Ribatti D, 2012, CANCER LETT, V316, P126, DOI 10.1016/j.canlet.2011.10.040
   Rodrigues VS, 2019, SCI TOTAL ENVIRON, V691, P1225, DOI 10.1016/j.scitotenv.2019.07.216
   Ruggieri S, 2017, ONCOTARGET, V8, P31254, DOI 10.18632/oncotarget.16115
   Sanchez G., 2013, Pls path modeling with R, DOI DOI 10.1016/J.CSDA.2004.03.005
   Thiel E, 2010, LANCET ONCOL, V11, P1036, DOI 10.1016/S1470-2045(10)70229-1
   Wirsching HG, 2021, CANCERS, V13, DOI 10.3390/cancers13123073
   Zhou YY, 2018, NEOPLASIA, V20, P1059, DOI 10.1016/j.neo.2018.08.012
NR 34
TC 6
Z9 6
U1 0
U2 3
PU HINDAWI LTD
PI LONDON
PA ADAM HOUSE, 3RD FLR, 1 FITZROY SQ, LONDON, W1T 5HF, ENGLAND
SN 2314-6133
EI 2314-6141
J9 BIOMED RES INT
JI Biomed Res. Int.
PD SEP 30
PY 2021
VL 2021
AR 3291762
DI 10.1155/2021/3291762
PG 8
WC Biotechnology & Applied Microbiology; Medicine, Research & Experimental
WE Science Citation Index Expanded (SCI-EXPANDED)
SC Biotechnology & Applied Microbiology; Research & Experimental Medicine
GA 2M5UR
UT WOS:000817765000001
PM 34631879
OA gold, Green Published
DA 2024-06-03
ER

PT J
AU Wullenkord, R
   Berning, P
   Niemann, AL
   Wethmar, K
   Bergmann, S
   Lutz, M
   Schliemann, C
   Mesters, R
   Kessler, T
   Schmitz, N
   Berdel, WE
   Lenz, G
   Stelljes, M
AF Wullenkord, Ramona
   Berning, Philipp
   Niemann, Anna-Lena
   Wethmar, Klaus
   Bergmann, Sarah
   Lutz, Mathias
   Schliemann, Christoph
   Mesters, Rolf
   Kessler, Torsten
   Schmitz, Norbert
   Berdel, Wolfgang E.
   Lenz, Georg
   Stelljes, Matthias
TI The role of autologous stem cell transplantation (ASCT) in aggressive
   B-cell lymphomas: real-world data from a retrospective single-center
   analysis
SO ANNALS OF HEMATOLOGY
LA English
DT Article
DE Autologous stem cell transplantation; Aggressive B-cell lymphoma; DLBCL;
   HL; MCL; PCNSL; Prognostic factors
ID HIGH-DOSE CHEMOTHERAPY; NON-HODGKIN-LYMPHOMA; OPEN-LABEL; SALVAGE
   REGIMENS; LATE MORTALITY; PHASE-3 TRIAL; RITUXIMAB; SURVIVAL;
   IMMUNOCHEMOTHERAPY; MULTICENTER
AB Patients with high-risk or relapsed aggressive B-cell lymphomas are characterized by poor prognosis. High-dose chemotherapy followed by autologous stem cell transplantation (ASCT) can induce durable remissions in these patients and is potentially curative. Two hundred forty-seven patients with aggressive B-cell lymphomas treated with high-dose chemotherapy and ASCT, either as consolidation after first-line therapy or after salvage therapy for relapsed disease, between 2002 and 2019 at the University Hospital Muenster, were analyzed. The median follow-up of surviving patients was 36 months (range 0-163). Progression-free survival (PFS) and overall survival (OS) after 3 years was 63% and 68%, respectively. After ASCT, 28% of all patients experienced a relapse. The cumulative incidence of non-relapse mortality at day 100 after ASCT was 4%. Multivariate analysis identified remission status at ASCT, age at ASCT, and the numbers of infused CD34(+) cells as independent prognostic factors for both PFS and OS. Patients with mantle cell lymphoma (MCL) or primary CNS lymphoma (PCNSL) treated with ASCT in first-line had a superior OS and PFS when compared to patients treated with ASCT in relapsed disease. For patients with diffuse large B-cell lymphoma (DLBCL) and Hodgkin lymphoma (HL), early relapse (< 12 months) after first-line therapy showed a trend towards an inferior PFS and OS. Deaths after ASCT were predominantly caused by lymphoma relapse and/or progression (64%) or due to infections (23%). In conclusion, high-dose chemotherapy followed by ASCT in the era of novel targeted agents remains a feasible and effective approach for patients with high-risk or relapsed aggressive B-cell lymphomas. Remission status and age at ASCT, and the number of infused stem cells were of prognostic relevance.
C1 [Wullenkord, Ramona; Berning, Philipp; Niemann, Anna-Lena; Wethmar, Klaus; Bergmann, Sarah; Lutz, Mathias; Schliemann, Christoph; Mesters, Rolf; Kessler, Torsten; Schmitz, Norbert; Berdel, Wolfgang E.; Lenz, Georg; Stelljes, Matthias] Univ Hosp Munster, Dept Med Hematol & Oncol A, Albert Schweitzer Campus 1, D-48149 Munster, Germany.
C3 University of Munster
RP Stelljes, M (corresponding author), Univ Hosp Munster, Dept Med Hematol & Oncol A, Albert Schweitzer Campus 1, D-48149 Munster, Germany.
EM matthias.stelljes@ukmuenster.de
OI Lutz, Mathias/0000-0002-2572-5687
CR Ashton LJ, 2014, BIOL BLOOD MARROW TR, V20, P937, DOI 10.1016/j.bbmt.2014.03.006
   Bhatia S, 2005, BLOOD, V105, P4215, DOI 10.1182/blood-2005-01-0035
   Bhatt VR, 2016, CURR HEMATOL MALIG R, V11, P196, DOI 10.1007/s11899-016-0319-0
   Bhatt VR, 2015, CL LYMPH MYELOM LEUK, V15, P409, DOI 10.1016/j.clml.2015.02.024
   Borchmann P, 2011, J CLIN ONCOL, V29, P4234, DOI 10.1200/JCO.2010.33.9549
   Bröckelmann PJ, 2017, ANN ONCOL, V28, P1352, DOI 10.1093/annonc/mdx072
   Caballero MD, 1997, BONE MARROW TRANSPL, V20, P451, DOI 10.1038/sj.bmt.1700913
   Carlsten M, 2019, EXP HEMATOL ONCOL, V8, DOI 10.1186/s40164-019-0131-3
   Chen R, 2019, BLOOD, V134, P1144, DOI 10.1182/blood.2019000324
   Chen R, 2016, BLOOD, V128, P1562, DOI 10.1182/blood-2016-02-699850
   Cheson BD, 2014, J CLIN ONCOL, V32, P3059, DOI 10.1200/JCO.2013.54.8800
   Cohen JB., 2018, BLOOD, V132, P2157, DOI [10.1182/blood-2018-99-118896, DOI 10.1182/BLOOD-2018-99-118896]
   Crump M, 2017, BLOOD, V130, P1800, DOI 10.1182/blood-2017-03-769620
   Crump M, 2014, J CLIN ONCOL, V32, P3490, DOI 10.1200/JCO.2013.53.9593
   DeFilipp Z, 2017, CANCER-AM CANCER SOC, V123, P3073, DOI 10.1002/cncr.30695
   Doocey RT, 2005, BRIT J HAEMATOL, V131, P223, DOI 10.1111/j.1365-2141.2005.05755.x
   Engert A, 2009, J CLIN ONCOL, V27, P4548, DOI 10.1200/JCO.2008.19.8820
   Fermé C, 2002, J CLIN ONCOL, V20, P467, DOI 10.1200/JCO.20.2.467
   Ferreri AJM, 2017, LANCET HAEMATOL, V4, pE510, DOI 10.1016/S2352-3026(17)30174-6
   Geisler CH, 2008, BLOOD, V112, P2687, DOI 10.1182/blood-2008-03-147025
   Geisler CH, 2012, BRIT J HAEMATOL, V158, P355, DOI 10.1111/j.1365-2141.2012.09174.x
   Gisselbrecht C, 2010, J CLIN ONCOL, V28, P4184, DOI 10.1200/JCO.2010.28.1618
   Glass B, 2014, LANCET ONCOL, V15, P757, DOI 10.1016/S1470-2045(14)70161-5
   Hermine O, 2016, LANCET, V388, P565, DOI 10.1016/S0140-6736(16)00739-X
   Houillier C, 2019, J CLIN ONCOL, V37, P823, DOI 10.1200/JCO.18.00306
   Josting A, 2000, J CLIN ONCOL, V18, P332, DOI 10.1200/JCO.2000.18.2.332
   Kasenda B, 2012, ANN ONCOL, V23, P2670, DOI 10.1093/annonc/mds059
   Kim SW, 2020, INT J HEMATOL, V111, P256, DOI 10.1007/s12185-019-02772-1
   Kothari J, 2016, BONE MARROW TRANSPL, V51, P1397, DOI 10.1038/bmt.2016.134
   Kuruvilla J, 2020, J CLIN ONCOL, V38
   Locke FL, 2019, LANCET ONCOL, V20, P31, DOI 10.1016/S1470-2045(18)30864-7
   Martínez C, 2013, ANN ONCOL, V24, P2430, DOI 10.1093/annonc/mdt206
   Meyer RM, 2005, J CLIN ONCOL, V23, P4634, DOI 10.1200/JCO.2005.09.085
   Omuro A, 2015, BLOOD, V125, P1403, DOI 10.1182/blood-2014-10-604561
   Pfreundschuh M, 2011, LANCET ONCOL, V12, P1013, DOI 10.1016/S1470-2045(11)70235-2
   Rancea M, 2013, COCHRANE DB SYST REV, DOI 10.1002/14651858.CD009411.pub2
   Rezvani AR, 2008, BRIT J HAEMATOL, V143, P395, DOI 10.1111/j.1365-2141.2008.07365.x
   Schmitz N, 2002, LANCET, V359, P2065, DOI 10.1016/S0140-6736(02)08938-9
   Schmitz N, 2012, LANCET ONCOL, V13, P1250, DOI 10.1016/S1470-2045(12)70481-3
   Schorb E, 2013, HAEMATOLOGICA, V98, P765, DOI 10.3324/haematol.2012.076075
   Schuster SJ, 2019, NEW ENGL J MED, V380, P45, DOI 10.1056/NEJMoa1804980
   Sureda A, 2005, ANN ONCOL, V16, P625, DOI 10.1093/annonc/mdi119
   Van den Neste E, 2016, BONE MARROW TRANSPL, V51, P51, DOI 10.1038/bmt.2015.213
   van Kampen RJW, 2011, J CLIN ONCOL, V29, P1342, DOI 10.1200/JCO.2010.30.2596
   Wang JH, 2020, CELL TRANSPLANT, V29, DOI 10.1177/0963689720975397
   Wang MH, 2020, NEW ENGL J MED, V382, P1331, DOI 10.1056/NEJMoa1914347
   Younes A, 2016, LANCET ONCOL, V17, P1283, DOI 10.1016/S1470-2045(16)30167-X
NR 47
TC 6
Z9 7
U1 2
U2 7
PU SPRINGER
PI NEW YORK
PA ONE NEW YORK PLAZA, SUITE 4600, NEW YORK, NY, UNITED STATES
SN 0939-5555
EI 1432-0584
J9 ANN HEMATOL
JI Ann. Hematol.
PD NOV
PY 2021
VL 100
IS 11
BP 2733
EP 2744
DI 10.1007/s00277-021-04650-5
EA SEP 2021
PG 12
WC Hematology
WE Science Citation Index Expanded (SCI-EXPANDED)
SC Hematology
GA WG1UO
UT WOS:000692457300004
PM 34477953
OA hybrid, Green Published
DA 2024-06-03
ER

PT J
AU Balikov, DA
   Hu, KV
   Liu, CJ
   Betz, BL
   Chinnaiyan, AM
   Devisetty, LV
   Venneti, S
   Tomlins, SA
   Cani, AK
   Rao, RJC
AF Balikov, Daniel A.
   Hu, Kevin
   Liu, Chia-Jen
   Betz, Bryan L.
   Chinnaiyan, Arul M.
   Devisetty, Laxmi V.
   Venneti, Sriram
   Tomlins, Scott A.
   Cani, Andi K.
   Rao, Rajesh C.
TI Comparative Molecular Analysis of Primary Central Nervous System
   Lymphomas and Matched Vitreoretinal Lymphomas by Vitreous Liquid Biopsy
SO INTERNATIONAL JOURNAL OF MOLECULAR SCIENCES
LA English
DT Article
DE vitreoretinal lymphoma; primary central nervous system lymphoma; next
   generation sequencing; precision oncology; precision diagnostics;
   intratumor heterogeneity
ID PRIMARY INTRAOCULAR LYMPHOMA; POLYMERASE-CHAIN-REACTION; MYD88 L265P
   MUTATION; CELL LYMPHOMA; DIAGNOSIS; CANCER; TUMOR; FREQUENT; THERAPY;
   INTERLEUKIN-10
AB Primary Central Nervous System Lymphoma (PCNSL) is a lymphoid malignancy of the brain that occurs in similar to 1500 patients per year in the US. PCNSL can spread to the vitreous and retina, where it is known as vitreoretinal lymphoma (VRL). While confirmatory testing for diagnosis is dependent on invasive brain tissue or cerebrospinal fluid sampling, the ability to access the vitreous as a proximal biofluid for liquid biopsy to diagnose PCNSL is an attractive prospect given ease of access and minimization of risks and complications from other biopsy strategies. However, the extent to which VRL, previously considered genetically identical to PCNSL, resembles PCNSL in the same individual with respect to genetic alterations, diagnostic strategies, and precision-medicine based approaches has hitherto not been explored. Furthermore, the degree of intra-patient tumor genomic heterogeneity between the brain and vitreous sites has not been studied. In this work, we report on targeted DNA next-generation sequencing (NGS) of matched brain and vitreous samples in two patients who each harbored VRL and PCSNL. Our strategy showed enhanced sensitivity for molecular diagnosis confirmation over current clinically used vitreous liquid biopsy methods. We observed a clonal relationship between the eye and brain samples in both patients, which carried clonal CDKN2A deep deletions, a highly recurrent alteration in VRL patients, as well as MYD88 p.L265P activating mutation in one patient. Several subclonal alterations, however, in the genes SETD2, BRCA2, TERT, and broad chromosomal regions showed heterogeneity between the brain and the eyes, between the two eyes, and among different regions of the PCNSL brain lesion. Taken together, our data show that NGS of vitreous liquid biopsies in PCNSL patients with VRL highlights shared and distinct genetic alterations that suggest a common origin for these lymphomas, but with additional site-specific alterations. Liquid biopsy of VRL accurately replicates the findings for PCNSL truncal (tumor-initiating) genomic alterations; it can also nominate precision medicine interventions and shows intra-patient heterogeneity in subclonal alterations. To the best of our knowledge, this study represents the first interrogation of genetic underpinnings of PCNSL with matched VRL samples. Our findings support continued investigation into the utility of vitreous liquid biopsy in precision diagnosis and treatment of PCNSL/VRL.
C1 [Balikov, Daniel A.; Devisetty, Laxmi V.; Rao, Rajesh C.] Univ Michigan, Dept Ophthalmol & Visual Sci, WK Kellogg Eye Ctr, Ann Arbor, MI 48109 USA.
   [Hu, Kevin] Univ Michigan, Ctr Computat Med & Bioinformat, Ann Arbor, MI 48109 USA.
   [Liu, Chia-Jen; Betz, Bryan L.; Chinnaiyan, Arul M.; Venneti, Sriram; Tomlins, Scott A.; Rao, Rajesh C.] Univ Michigan, Dept Pathol, Ann Arbor, MI 48109 USA.
   [Liu, Chia-Jen; Chinnaiyan, Arul M.; Venneti, Sriram; Tomlins, Scott A.] Univ Michigan, Michigan Ctr Translat Pathol, Ann Arbor, MI 48109 USA.
   [Chinnaiyan, Arul M.; Cani, Andi K.; Rao, Rajesh C.] Univ Michigan, Rogel Canc Ctr, Ann Arbor, MI 48109 USA.
   [Cani, Andi K.] Univ Michigan, Dept Internal Med, Hematol Oncol Div, Ann Arbor, MI 48109 USA.
   [Rao, Rajesh C.] Univ Michigan, Ctr RNA Biomed, Ann Arbor, MI 48109 USA.
   [Rao, Rajesh C.] Vet Adm Ann Arbor Healthcare Syst, Div Ophthalmol, Surg Serv, Ann Arbor, MI 48109 USA.
   [Rao, Rajesh C.] Univ Michigan, A Alfred Taubman Med Res Inst, Ann Arbor, MI 48109 USA.
C3 University of Michigan System; University of Michigan; University of
   Michigan System; University of Michigan; University of Michigan System;
   University of Michigan; University of Michigan System; University of
   Michigan; University of Michigan System; University of Michigan;
   University of Michigan System; University of Michigan; University of
   Michigan System; University of Michigan; University of Michigan System;
   University of Michigan
RP Rao, RJC (corresponding author), Univ Michigan, Dept Ophthalmol & Visual Sci, WK Kellogg Eye Ctr, Ann Arbor, MI 48109 USA.; Rao, RJC (corresponding author), Univ Michigan, Dept Pathol, Ann Arbor, MI 48109 USA.; Cani, AK; Rao, RJC (corresponding author), Univ Michigan, Rogel Canc Ctr, Ann Arbor, MI 48109 USA.; Cani, AK (corresponding author), Univ Michigan, Dept Internal Med, Hematol Oncol Div, Ann Arbor, MI 48109 USA.; Rao, RJC (corresponding author), Univ Michigan, Ctr RNA Biomed, Ann Arbor, MI 48109 USA.; Rao, RJC (corresponding author), Vet Adm Ann Arbor Healthcare Syst, Div Ophthalmol, Surg Serv, Ann Arbor, MI 48109 USA.; Rao, RJC (corresponding author), Univ Michigan, A Alfred Taubman Med Res Inst, Ann Arbor, MI 48109 USA.
EM dbalikov@med.umich.edu; kevhu@med.umich.edu; liuchiaj@umich.edu;
   bbetz@med.umich.edu; arul@med.umich.edu; laxmiatkuru@gmail.com;
   svenneti@med.umich.edu; scott@strataoncology.com; acani@med.umich.edu;
   rajeshr@med.umich.edu
RI Yu, Jin-Tai/HDL-7766-2022; Cani, Andi/JED-6816-2023; Rao, Rajesh
   C./N-1107-2017
OI Rao, Rajesh C./0000-0002-5776-8366; Balikov, Daniel/0000-0003-0392-5087;
   Cani, Andi/0000-0003-4691-656X
FU NIH Training Program in Translational Research [T32GM113900]; National
   Eye Institute [K12EY022299, K08EY026654, R01EY030989]; Research to
   Prevent Blindness (RPB); Beatrice & Reymont Paul Foundation; March Hoops
   to Beat Blindness; Leonard G. Miller Endowed Professorship and
   Ophthalmic Research Fund at the Kellogg Eye Center
FX A.K.C.: NIH Training Program in Translational Research (T32GM113900),
   R.C.R.: National Eye Institute (K12EY022299, K08EY026654, R01EY030989),
   Research to Prevent Blindness (RPB), the Beatrice & Reymont Paul
   Foundation, March Hoops to Beat Blindness, and Leonard G. Miller Endowed
   Professorship and Ophthalmic Research Fund at the Kellogg Eye Center.
   Additional support for this research was provided by Grossman, Elaine
   Sandman, Marek and Maria Spatz (endowed fund), Greenspon, Dunn, Avers,
   Boustikakis, Sweiden, and Terauchi research funds to R.C.R. The Leslie
   H. and Abigail S. Wexner Emerging Scholar of the A. Alfred Taubman
   Medical Research Institute, bestowed on R.C.R., supported, in part, this
   study.
CR AbdelReheim FA, 1996, ARCH PATHOL LAB MED, V120, P357
   Ahn ER, 2020, JCO PRECIS ONCOL, V4, P757, DOI 10.1200/PO.20.00037
   Akpek EK, 1999, OPHTHALMOLOGY, V106, P1805, DOI 10.1016/S0161-6420(99)90341-X
   BALMACEDA C, 1995, ANN NEUROL, V38, P202, DOI 10.1002/ana.410380212
   Bataille B, 2000, J NEUROSURG, V92, P261, DOI 10.3171/jns.2000.92.2.0261
   Bonzheim I, 2022, BLOOD ADV, V6, P1598, DOI 10.1182/bloodadvances.2021004212
   Braggio E, 2015, CLIN CANCER RES, V21, P3986, DOI 10.1158/1078-0432.CCR-14-2116
   Buggage RR, 1999, INVEST OPHTH VIS SCI, V40, P2462
   Camilleri-Broet S, 1998, AM J CLIN PATHOL, V110, P607, DOI 10.1093/ajcp/110.5.607
   Cani AK, 2021, INT J MOL SCI, V22, DOI 10.3390/ijms22116099
   Cani AK, 2022, EUR UROL ONCOL, V5, P430, DOI 10.1016/j.euo.2021.03.002
   Cani AK, 2017, ONCOTARGET, V8, P7989, DOI 10.18632/oncotarget.14008
   Cani AK, 2016, MODERN PATHOL, V29, P685, DOI 10.1038/modpathol.2016.79
   Cani AK, 2015, MOL CANCER RES, V13, P613, DOI 10.1158/1541-7786.MCR-14-0578
   Carril-Ajuria L, 2020, CANCERS, V12, DOI 10.3390/cancers12010016
   CHAN CC, 1995, AM J OPHTHALMOL, V120, P671, DOI 10.1016/S0002-9394(14)72217-2
   Chan CC, 2011, ONCOLOGIST, V16, P1589, DOI 10.1634/theoncologist.2011-0210
   Chapuy B, 2018, NAT MED, V24, P679, DOI 10.1038/s41591-018-0016-8
   Char Devron H, 2005, Ophthalmol Clin North Am, V18, P177, DOI 10.1016/j.ohc.2004.08.007
   Chen M, 2019, HUM GENOMICS, V13, DOI 10.1186/s40246-019-0220-8
   Citterio G, 2017, CRIT REV ONCOL HEMAT, V113, P97, DOI 10.1016/j.critrevonc.2017.03.019
   Conley BA, 2014, SEMIN ONCOL, V41, P297, DOI 10.1053/j.seminoncol.2014.05.002
   Coupland SE, 2008, CLIN EXP OPHTHALMOL, V36, P564, DOI 10.1111/j.1442-9071.2008.01843.x
   Coupland SE, 2009, OCUL IMMUNOL INFLAMM, V17, P227, DOI 10.1080/09273940903168696
   Coupland SE, 2003, GRAEF ARCH CLIN EXP, V241, P860, DOI 10.1007/s00417-003-0749-y
   Creighton CJ, 2013, NATURE, V499, P43, DOI 10.1038/nature12222
   Davis JL, 2005, AM J OPHTHALMOL, V140, P822, DOI 10.1016/j.ajo.2005.05.032
   Davis JL, 1997, AM J OPHTHALMOL, V124, P362, DOI 10.1016/S0002-9394(14)70828-1
   DAVIS JL, 1992, OPHTHALMOLOGY, V99, P250
   DEANGELIS LM, 1992, J CLIN ONCOL, V10, P635, DOI 10.1200/JCO.1992.10.4.635
   DeAngelis LM, 2002, J CLIN ONCOL, V20, P4643, DOI 10.1200/JCO.2002.11.013
   Farrall AL, 2020, SURV OPHTHALMOL, V65, P548, DOI 10.1016/j.survophthal.2020.02.001
   Flaherty K., 2016, P 107 ANN M AM ASS C
   GLASS J, 1994, J NEUROSURG, V81, P188, DOI 10.3171/jns.1994.81.2.0188
   Gonzales John A., 2007, International Ophthalmology, V27, P241, DOI 10.1007/s10792-007-9065-6
   Grasso C, 2015, J MOL DIAGN, V17, P53, DOI 10.1016/j.jmoldx.2014.09.008
   Grimm SA, 2007, ANN ONCOL, V18, P1851, DOI 10.1093/annonc/mdm340
   Grommes C, 2017, J CLIN ONCOL, V35, P2410, DOI 10.1200/JCO.2017.72.7602
   Higashide T, 2004, AM J OPHTHALMOL, V138, P306, DOI 10.1016/j.ajo.2004.03.003
   Hill HA, 2020, BLOOD ADV, V4, P2927, DOI 10.1182/bloodadvances.2019001350
   Hoadley KA, 2018, CELL, V173, P291, DOI 10.1016/j.cell.2018.03.022
   Hong JT, 2011, J NEURO-ONCOL, V102, P139, DOI 10.1007/s11060-010-0303-9
   Hovelson DH, 2015, NEOPLASIA, V17, P385, DOI 10.1016/j.neo.2015.03.004
   Intzedy L, 2008, EYE, V22, P289, DOI 10.1038/sj.eye.6702965
   JACOBSON JO, 1993, CANCER, V72, P231, DOI 10.1002/1097-0142(19930701)72:1<231::AID-CNCR2820720141>3.0.CO;2-5
   Karma A, 2007, OPHTHALMOLOGY, V114, P1372, DOI 10.1016/j.ophtha.2006.11.009
   Karube K, 2018, LEUKEMIA, V32, P675, DOI 10.1038/leu.2017.251
   Katai N, 1997, GRAEF ARCH CLIN EXP, V235, P431, DOI 10.1007/BF00947062
   Larkin J, 2012, NAT REV UROL, V9, P147, DOI 10.1038/nrurol.2011.236
   Le Gallo M, 2017, ADV EXP MED BIOL, V943, P119, DOI 10.1007/978-3-319-43139-0_5
   Li J, 2016, ONCOTARGET, V7, P50719, DOI 10.18632/oncotarget.9368
   Lionakis MS, 2017, CANCER CELL, V31, P833, DOI 10.1016/j.ccell.2017.04.012
   LJUNG BM, 1988, ACTA CYTOL, V32, P840
   Malarikova D, 2020, CANCERS, V12, DOI 10.3390/cancers12082120
   Mangat PK, 2018, JCO PRECIS ONCOL, V2, P1, DOI 10.1200/PO.18.00122
   McDaniel AS, 2015, CANCER RES, V75, P5219, DOI 10.1158/0008-5472.CAN-15-1004
   McDaniel AS, 2015, JAMA ONCOL, V1, P1128, DOI 10.1001/jamaoncol.2015.1618
   McDaniel AS, 2014, HUM PATHOL, V45, P1957, DOI 10.1016/j.humpath.2014.06.003
   Morganti S, 2019, ADV EXP MED BIOL, V1168, P9, DOI 10.1007/978-3-030-24100-1_2
   Nakamura T, 2016, NEUROPATH APPL NEURO, V42, P279, DOI 10.1111/nan.12259
   Narasimhan S, 2020, INDIAN J OPHTHALMOL, V68, P2160, DOI 10.4103/ijo.IJO_1712_19
   Nayyar N, 2019, BLOOD ADV, V3, P375, DOI 10.1182/bloodadvances.2018027672
   Ngo VN, 2011, NATURE, V470, P115, DOI 10.1038/nature09671
   NOWELL PC, 1976, SCIENCE, V194, P23, DOI 10.1126/science.959840
   O'Neill BP, 2013, AM J HEMATOL, V88, P997, DOI 10.1002/ajh.23551
   Ohta K, 2009, OCUL IMMUNOL INFLAMM, V17, P142, DOI 10.1080/09273940802702553
   Ostrom QT, 2016, NEURO-ONCOLOGY, V18, pv1, DOI [10.1093/neuonc/now207, 10.1093/neuonc/nov189]
   Paoletti C, 2018, CANCER RES, V78, P1110, DOI 10.1158/0008-5472.CAN-17-2686
   POSTE G, 1980, NATURE, V283, P139, DOI 10.1038/283139a0
   Schabet M, 1999, J NEURO-ONCOL, V43, P199, DOI 10.1023/A:1006290032052
   Schuetz JM, 2012, LEUKEMIA, V26, P1383, DOI 10.1038/leu.2011.378
   Shen DF, 1998, OPHTHALMOLOGY, V105, P1664, DOI 10.1016/S0161-6420(98)99036-4
   Shibamoto Y, 2005, INT J RADIAT ONCOL, V62, P809, DOI 10.1016/j.ijrobp.2004.12.043
   Shiels MS, 2016, BRIT J HAEMATOL, V174, P417, DOI 10.1111/bjh.14073
   Snuderl M, 2010, AM J SURG PATHOL, V34, P327, DOI 10.1097/PAS.0b013e3181cd3aeb
   Tan WJ, 2021, OPHTHALMOLOGY, V128, P1079, DOI 10.1016/j.ophtha.2020.11.018
   Tillman BN, 2016, HEAD NECK-J SCI SPEC, V38, pE1646, DOI 10.1002/hed.24292
   van Dongen JJM, 2003, LEUKEMIA, V17, P2257, DOI 10.1038/sj.leu.2403202
   Venkitaraman AR, 2002, CELL, V108, P171, DOI 10.1016/S0092-8674(02)00615-3
   Vermaat JS, 2020, HAEMATOLOGICA, V105, P424, DOI 10.3324/haematol.2018.214122
   Villano JL, 2011, BRIT J CANCER, V105, P1414, DOI 10.1038/bjc.2011.357
   Visco C, 2020, CANCERS, V12, DOI 10.3390/cancers12102913
   Wang JQ, 2013, BLOOD LYMPHAT CANCER, V3, P53, DOI 10.2147/BLCTT.S35292
   Wang YJ, 2011, INT J MOL SCI, V12, P5684, DOI 10.3390/ijms12095684
   Warrick JI, 2015, VIRCHOWS ARCH, V466, P297, DOI 10.1007/s00428-014-1699-y
   WEISS LM, 1987, NEW ENGL J MED, V317, P1185, DOI 10.1056/NEJM198711053171904
   Yoshida K, 2004, CANCER SCI, V95, P866, DOI 10.1111/j.1349-7006.2004.tb02195.x
NR 87
TC 6
Z9 6
U1 0
U2 5
PU MDPI
PI BASEL
PA ST ALBAN-ANLAGE 66, CH-4052 BASEL, SWITZERLAND
EI 1422-0067
J9 INT J MOL SCI
JI Int. J. Mol. Sci.
PD SEP
PY 2021
VL 22
IS 18
AR 9992
DI 10.3390/ijms22189992
PG 16
WC Biochemistry & Molecular Biology; Chemistry, Multidisciplinary
WE Science Citation Index Expanded (SCI-EXPANDED)
SC Biochemistry & Molecular Biology; Chemistry
GA UV7DW
UT WOS:000699635100001
PM 34576156
OA gold, Green Published
DA 2024-06-03
ER

PT J
AU Shao, L
   Xu, CS
   Wu, HJ
   Jamal, M
   Pan, S
   Li, SR
   Chen, F
   Yu, D
   Liu, K
   Wei, YC
AF Shao, Liang
   Xu, Chengshi
   Wu, Huijing
   Jamal, Muhammad
   Pan, Shan
   Li, Sirui
   Chen, Fei
   Yu, Ding
   Liu, Kui
   Wei, Yongchang
TI Recent Progress on Primary Central Nervous System Lymphoma-From Bench to
   Bedside
SO FRONTIERS IN ONCOLOGY
LA English
DT Review
DE Primary CNS lymphoma; Bruton's tyrosine kinase inhibitor; ASCT; CAR T;
   whole-brain radiotherapy
ID PRIMARY CNS LYMPHOMA; PHASE-II; RADIATION-THERAPY; ELDERLY-PATIENTS;
   LENALIDOMIDE; TEMOZOLOMIDE; RITUXIMAB; IBRUTINIB; CONSOLIDATION;
   CHEMOTHERAPY
AB Primary central nervous system lymphoma (PCNSL) is a rare subtype of extra-nodal lymphoma. The high relapse rate of PCNSL remains a major challenge to the hematologists, even though patients exhibit high sensitivity to the methotrexate-based chemotherapeutic regimens. Recently, the advent of Bruton's tyrosine kinase inhibitor (BTKi) and CAR T treatment has made more treatment options available to a proportion of patients. However, whether BTKi monotherapy should be given alone or in combination with conventional chemotherapy is still a clinical question. The status of CAR T therapy for PCNSLs also needs to be elucidated. In this review, we summarized the latest progress on the epidemiology, pathology, clinical manifestation, diagnosis, and treatment options for PCNSLs.
C1 [Shao, Liang; Chen, Fei] Wuhan Univ, Zhongnan Hosp, Dept Hematol, Wuhan, Peoples R China.
   [Xu, Chengshi; Liu, Kui] Wuhan Univ, Zhongnan Hosp, Dept Neurosurg, Wuhan, Peoples R China.
   [Wu, Huijing; Yu, Ding] Huazhong Univ Sci & Technol, Hubei Canc Hosp, Tongji Med Coll, Dept Lymphoma Med, Wuhan, Peoples R China.
   [Jamal, Muhammad] Wuhan Univ, Sch Basic Med Sci, Dept Immunol, Wuhan, Peoples R China.
   [Pan, Shan] Wuhan Univ Sci & Technol, Sch Med, Wuhan, Peoples R China.
   [Li, Sirui] Wuhan Univ, Zhongnan Hosp, Dept Radiol, Wuhan, Peoples R China.
   [Wei, Yongchang] Wuhan Univ, Zhongnan Hosp, Dept Radiat & Med Oncol, Wuhan, Peoples R China.
C3 Wuhan University; Wuhan University; Huazhong University of Science &
   Technology; Wuhan University; Wuhan University of Science & Technology;
   Wuhan University; Wuhan University
RP Liu, K (corresponding author), Wuhan Univ, Zhongnan Hosp, Dept Neurosurg, Wuhan, Peoples R China.; Wei, YC (corresponding author), Wuhan Univ, Zhongnan Hosp, Dept Radiat & Med Oncol, Wuhan, Peoples R China.
EM kuiliu3009@126.com; weiyongchang@whu.edu.cn
RI yu, ding/KIE-8840-2024
FU Natural Foundation of Hubei Province (China) [2017CFB631]; Innovative
   Foundation of Zhongnan Hospital of Wuhan University (China)
   [znpy2018025]; Science, Technology and Innovation Seed Fund of Oncology
   of Zhongnan Hospital of Wuhan University [ZNYY202101]
FX This work was supported by the Natural Foundation of Hubei Province
   (China) (No.2017CFB631), The Innovative Foundation of Zhongnan Hospital
   of Wuhan University (China) (No.znpy2018025) and Science, Technology and
   Innovation Seed Fund of Oncology of Zhongnan Hospital of Wuhan
   University (No.ZNYY202101).
CR Aaroe AE, 2019, CURR ONCOL REP, V21, DOI 10.1007/s11912-019-0794-2
   Al-Juhaishi T, 2021, CURR HEMATOL MALIG R, V16, P32, DOI 10.1007/s11899-021-00615-7
   Alvarez-Pinzon AM, 2021, CLIN NEUROL NEUROSUR, V201, DOI 10.1016/j.clineuro.2020.106457
   Bairey O, 2021, ACTA HAEMATOL-BASEL, V144, P389, DOI 10.1159/000511208
   Barajas RF, 2021, NEURO-ONCOLOGY, V23, P1056, DOI 10.1093/neuonc/noab020
   Batchelor TT, 2019, HEMATOL ONCOL, V37, P15, DOI 10.1002/hon.2598
   Birsen R, 2018, HAEMATOLOGICA, V103, pE296, DOI 10.3324/haematol.2017.185843
   Blair HA, 2020, DRUGS, V80, P1337, DOI 10.1007/s40265-020-01381-1
   Bond D., NIVOLUMAB LENALIDOMI
   Bovi JA, 2019, ADV RADIAT ONCOL, V4, P579, DOI 10.1016/j.adro.2019.07.006
   Brown PD, 2020, J CLIN ONCOL, V38, P1019, DOI 10.1200/JCO.19.02767
   Chapuy B, 2016, BLOOD, V127, P869, DOI 10.1182/blood-2015-10-673236
   Chen C, 2019, CANCER MED-US, V8, P1359, DOI 10.1002/cam4.1906
   Cheng G, 2019, NEUROL SCI, V40, P535, DOI 10.1007/s10072-018-3669-7
   Chia BSH, 2020, BMC CANCER, V20, DOI 10.1186/s12885-020-07565-y
   Chiesa S, 2020, ANN HEMATOL, V99, P2367, DOI 10.1007/s00277-020-04220-1
   Chihara D, 2018, CURR HEMATOL MALIG R, V13, P1, DOI 10.1007/s11899-018-0431-4
   Cho I, 2020, BMC CANCER, V20, DOI 10.1186/s12885-020-6612-2
   Chong EA, 2021, NEW ENGL J MED, V384, P673, DOI 10.1056/NEJMc2030164
   Chukwueke UN, 2019, HEMATOL ONCOL CLIN N, V33, P597, DOI 10.1016/j.hoc.2019.03.008
   DeFilipp Z, 2017, CANCER-AM CANCER SOC, V123, P3073, DOI 10.1002/cncr.30695
   Deng XY, 2020, FRONT ONCOL, V10, DOI 10.3389/fonc.2020.00131
   Dickerson BC, 2010, NEUROPSYCHOPHARMACOL, V35, P86, DOI 10.1038/npp.2009.126
   Faivre G, 2019, CL LYMPH MYELOM LEUK, V19, P665, DOI 10.1016/j.clml.2019.05.012
   Farhi J, 2018, ANN HEMATOL, V97, P2391, DOI 10.1007/s00277-018-3468-5
   Farooqi A, 2020, HEMATOL ONCOL CLIN N, V34, P13, DOI 10.1016/j.hoc.2019.08.015
   Ferreri Andres J M, 2019, Am Soc Clin Oncol Educ Book, V39, P454, DOI 10.1200/EDBK_242547
   Ferreri AJM, 2009, LANCET, V374, P1512, DOI 10.1016/S0140-6736(09)61416-1
   Ferreri AJM, 2017, HEMATOL-AM SOC HEMAT, P565, DOI 10.1182/asheducation-2017.1.565
   Franca RA, 2020, PATHOL RES PRACT, V216, DOI 10.1016/j.prp.2020.153192
   Furuse M, 2020, BMC CANCER, V20, DOI 10.1186/s12885-020-06755-y
   Ghesquieres H, 2019, ANN ONCOL, V30, P621, DOI 10.1093/annonc/mdz032
   Glass J, 2016, J CLIN ONCOL, V34, P1620, DOI 10.1200/JCO.2015.64.8634
   Goldwirt L, 2018, CANCER CHEMOTH PHARM, V81, P783, DOI 10.1007/s00280-018-3546-3
   Roselló EG, 2018, RADIOLOGIA-MADRID, V60, P280, DOI 10.1016/j.rx.2017.12.009
   Gondi V, 2010, RADIOTHER ONCOL, V97, P370, DOI 10.1016/j.radonc.2010.09.013
   Grommes C, 2019, NEURO-ONCOLOGY, V21, P296, DOI 10.1093/neuonc/noy192
   Grommes C, 2017, CANCER DISCOV, V7, P1018, DOI 10.1158/2159-8290.CD-17-0613
   Grommes C, 2017, J CLIN ONCOL, V35, P2410, DOI 10.1200/JCO.2017.72.7602
   Houillier C, 2019, J CLIN ONCOL, V37, P823, DOI 10.1200/JCO.18.00306
   Houillier C, 2015, NEUROLOGY, V84, P325, DOI 10.1212/WNL.0000000000001158
   Hu B, 2019, BIOL BLOOD MARROW TR, V25, pE141, DOI 10.1016/j.bbmt.2019.03.014
   Hyung J, 2019, ANN HEMATOL, V98, P1657, DOI 10.1007/s00277-019-03667-1
   Jiménez I, 2020, J NEURO-ONCOL, V149, P13, DOI 10.1007/s11060-020-03580-y
   Kasenda B, 2015, ANN ONCOL, V26, P1305, DOI 10.1093/annonc/mdv076
   Kaulen LD, 2021, BRIT J HAEMATOL, V193, P375, DOI 10.1111/bjh.17319
   Kim S, 2019, ONCOIMMUNOLOGY, V8, DOI 10.1080/2162402X.2019.1626653
   Kinslow CJ, 2020, BRIT J NEUROSURG, V34, P690, DOI 10.1080/02688697.2019.1710820
   Lauw MIS, 2020, DIAGNOSTICS, V10, DOI 10.3390/diagnostics10121076
   Lewis KL, 2021, BRIT J HAEMATOL, V192, P1049, DOI 10.1111/bjh.16946
   Lionakis MS, 2017, CANCER CELL, V31, P833, DOI 10.1016/j.ccell.2017.04.012
   Madabhavi IV, 2019, ORAL ONCOL, V93, P122, DOI 10.1016/j.oraloncology.2019.04.010
   Mahajan A, 2020, LEUKEMIA LYMPHOMA, V61, P2605, DOI 10.1080/10428194.2020.1780584
   Martinez-Calle N, 2020, BRIT J HAEMATOL, V190, P394, DOI 10.1111/bjh.16592
   Martinez-Hoyer S, 2020, EXP HEMATOL, V91, P22, DOI 10.1016/j.exphem.2020.09.196
   Meredith David M, 2020, Surg Pathol Clin, V13, P267, DOI 10.1016/j.path.2020.02.001
   Mohammad M, 2022, BRIT J OPHTHALMOL, V106, P135, DOI 10.1136/bjophthalmol-2020-317199
   Mondello P, 2019, CRIT REV ONCOL HEMAT, V141, P139, DOI 10.1016/j.critrevonc.2019.06.009
   Mulazzani M, 2019, P NATL ACAD SCI USA, V116, P24275, DOI 10.1073/pnas.1903854116
   Nagarajan E, 2020, J NEUROSCI RURAL PRA, V11, P492, DOI 10.1055/s-0040-1713300
   Nayak L, 2017, BLOOD, V129, P3071, DOI 10.1182/blood-2017-01-764209
   Nayak L, 2013, LEUKEMIA LYMPHOMA, V54, P58, DOI 10.3109/10428194.2012.698736
   Nayyar N, 2019, BLOOD ADV, V3, P375, DOI 10.1182/bloodadvances.2018027672
   Omuro A, 2015, LANCET HAEMATOL, V2, pE251, DOI 10.1016/S2352-3026(15)00074-5
   Ou A, 2020, NEURO-ONCOL ADV, V2, DOI 10.1093/noajnl/vdaa018
   Piriyakhuntorn P, 2021, INT J CLIN ONCOL, V26, P1805, DOI 10.1007/s10147-021-01982-0
   Preusser M, 2010, PATHOLOGY, V42, P547, DOI 10.3109/00313025.2010.508786
   Pulczynski EJ, 2015, HAEMATOLOGICA, V100, P534, DOI 10.3324/haematol.2014.108472
   Qiu YS, 2018, BRIT J HAEMATOL, V183, P674, DOI 10.1111/bjh.15009
   Rubenstein JL, 2018, BLOOD ADV, V2, P1595, DOI 10.1182/bloodadvances.2017014845
   Rubenstein JL, 2013, J CLIN ONCOL, V31, P3061, DOI 10.1200/JCO.2012.46.9957
   Sanders S, 2019, BIOL BLOOD MARROW TR, V25, P1505, DOI 10.1016/j.bbmt.2019.04.004
   Schellekes N, 2021, J NEUROSURG, V135, P1016, DOI 10.3171/2020.9.JNS201980
   Schorb E, 2019, BMC CANCER, V19, DOI 10.1186/s12885-019-5473-z
   Scordo M, 2021, JAMA ONCOL, V7, P993, DOI 10.1001/jamaoncol.2021.1074
   Sinicrope K, 2018, NEUROL CLIN, V36, P517, DOI 10.1016/j.ncl.2018.04.008
   Soydemir GP, 2021, J CANCER RES THER, V17, P99, DOI 10.4103/jcrt.JCRT_32_19
   Sugita Y, 2018, NEUROPATHOLOGY, V38, P125, DOI 10.1111/neup.12435
   Suh CH, 2019, J MAGN RESON IMAGING, V50, P560, DOI 10.1002/jmri.26602
   Takashima Y, 2019, SCI REP-UK, V9, DOI 10.1038/s41598-019-46473-5
   Tang DB, 2021, BRAIN TUMOR PATHOL, V38, P50, DOI 10.1007/s10014-020-00386-8
   Tatarczuch M, 2021, LEUKEMIA LYMPHOMA, V62, P112, DOI 10.1080/10428194.2020.1821007
   Tateishi K, 2020, CANCER RES, V80, P5330, DOI 10.1158/0008-5472.CAN-20-2425
   Tu SF, 2019, FRONT ONCOL, V9, DOI 10.3389/fonc.2019.01350
   van der Meulen M, 2017, LEUKEMIA, V31, P1822, DOI 10.1038/leu.2017.128
   van der Meulen M, 2021, NEURO-ONCOLOGY, V23, P1315, DOI 10.1093/neuonc/noab021
   van der Meulen M, 2021, J NEURO-ONCOL, V152, P357, DOI 10.1007/s11060-021-03708-8
   Villa D, 2019, BLOOD ADV, V3, P3953, DOI 10.1182/bloodadvances.2019000989
   Wagner DL, 2021, NAT REV CLIN ONCOL, V18, P379, DOI 10.1038/s41571-021-00476-2
   Weller M, 2012, NEURO-ONCOLOGY, V14, P1481, DOI 10.1093/neuonc/nos159
   Wieduwilt MJ, 2012, CLIN CANCER RES, V18, P1146, DOI 10.1158/1078-0432.CCR-11-0625
   Yamshon S, 2019, CURR HEMATOL MALIG R, V14, P414, DOI 10.1007/s11899-019-00536-6
   Young PA, 2020, CL LYMPH MYELOM LEUK, V20, P468, DOI 10.1016/j.clml.2020.02.009
   Yu JY, 2021, SCI REP-UK, V11, DOI 10.1038/s41598-020-80724-0
NR 94
TC 6
Z9 6
U1 0
U2 10
PU FRONTIERS MEDIA SA
PI LAUSANNE
PA AVENUE DU TRIBUNAL FEDERAL 34, LAUSANNE, CH-1015, SWITZERLAND
SN 2234-943X
J9 FRONT ONCOL
JI Front. Oncol.
PD AUG 18
PY 2021
VL 11
DI 10.3389/fonc.2021.689843
PG 14
WC Oncology
WE Science Citation Index Expanded (SCI-EXPANDED)
SC Oncology
GA UM8UK
UT WOS:000693600600001
PM 34485125
OA Green Published, gold
DA 2024-06-03
ER

PT J
AU Tateishi, K
   Miyake, Y
   Nakamura, T
   Yamamoto, T
AF Tateishi, Kensuke
   Miyake, Yohei
   Nakamura, Taishi
   Yamamoto, Tetsuya
TI Primary central nervous system lymphoma: clinicopathological and genomic
   insights for therapeutic development
SO BRAIN TUMOR PATHOLOGY
LA English
DT Review
DE Primary central nervous system lymphoma; Histopathology; Genetics;
   Preclinical model; Molecular targeted therapy
ID PRIMARY CNS LYMPHOMA; B-CELL LYMPHOMA; CEREBROSPINAL-FLUID
   INTERLEUKIN-10; WHOLE-BRAIN RADIOTHERAPY; NF-KAPPA-B;
   PROGNOSTIC-SIGNIFICANCE; TYROSINE KINASE; PHASE-II; T-CELLS;
   METHOTREXATE
AB Primary central nervous system lymphoma (PCNSL) is a highly aggressive, extra-nodal non-Hodgkin lymphoma that is confined to the central nervous system (CNS) and the eyes. Most PCNSLs arise in immunocompetent older patients and less frequently in immunocompromised patients with Epstein-Barr virus infection. Although a patient's initial response to chemotherapy and radiation therapy is favorable, the clinical outcome of PCNSL remains poor compared to that of systemic lymphoma. Radiation-induced neurotoxicity is also a critical problem for patients with PCNSL. Therefore, a novel therapeutic strategy is required to overcome these challenges. Recent studies have largely uncovered the genomic landscape and associated histopathological features of PCNSL. Based on this background, novel therapeutic agents, such as Bruton's tyrosine kinase inhibitors and immune checkpoint inhibitors, have been introduced for patients with PCNSL. Here, we provide an overview of the updated histopathological and genomic characterization of PCNSL and summarize the current therapeutic strategies. We also review current preclinical PCNSL models for translational research.
C1 [Tateishi, Kensuke; Miyake, Yohei; Nakamura, Taishi; Yamamoto, Tetsuya] Yokohama City Univ, Grad Sch Med, Dept Neurosurg, Yokohama, Kanagawa, Japan.
C3 Yokohama City University
RP Tateishi, K (corresponding author), Yokohama City Univ, Grad Sch Med, Dept Neurosurg, Yokohama, Kanagawa, Japan.
EM ktate12@yokohama-cu.ac.jp
OI Miyake, Yohei/0009-0000-7713-4419; Tateishi, Kensuke/0000-0001-6895-9013
CR Alizadeh AA, 2000, NATURE, V403, P503, DOI 10.1038/35000501
   [Anonymous], 2017, Neurol Med Chir (Tokyo), V57, P9, DOI 10.2176/nmc.sup.2017-0001
   Attarbaschi A, 2019, BLOOD ADV, V3, P4291, DOI 10.1182/bloodadvances.2019001062
   Ball MK, 2020, BRAIN TUMOR PATHOL, V37, P22, DOI 10.1007/s10014-019-00354-x
   Bessell EM, 2002, J CLIN ONCOL, V20, P231, DOI 10.1200/JCO.20.1.231
   BORSI JD, 1987, CANCER-AM CANCER SOC, V60, P5, DOI 10.1002/1097-0142(19870701)60:1<5::AID-CNCR2820600103>3.0.CO;2-D
   Bromberg JEC, 2019, LANCET ONCOL, V20, P216, DOI 10.1016/S1470-2045(18)30747-2
   Burger JA, 2018, NAT REV CANCER, V18, P148, DOI 10.1038/nrc.2017.121
   Camilleri-Broët S, 2006, BLOOD, V107, P190, DOI 10.1182/blood-2005-03-1024
   Chapuy B, 2018, NAT MED, V24, P679, DOI 10.1038/s41591-018-0016-8
   Chapuy B, 2016, BLOOD, V127, P869, DOI 10.1182/blood-2015-10-673236
   Coiffier B, 2002, NEW ENGL J MED, V346, P235, DOI 10.1056/NEJMoa011795
   Davis RE, 2010, NATURE, V463, P88, DOI 10.1038/nature08638
   DEANGELIS LM, 1992, J CLIN ONCOL, V10, P635, DOI 10.1200/JCO.1992.10.4.635
   Ding BB, 2008, BLOOD, V111, P1515, DOI 10.1182/blood-2007-04-087734
   Dredge K, 2005, MICROVASC RES, V69, P56, DOI 10.1016/j.mvr.2005.01.002
   Ferreri AJM, 2017, LANCET HAEMATOL, V4, pE510, DOI 10.1016/S2352-3026(17)30174-6
   Ferreri AJM, 2016, LANCET HAEMATOL, V3, pE217, DOI 10.1016/S2352-3026(16)00036-3
   Ferreri AJM, 2009, LANCET, V374, P1512, DOI 10.1016/S0140-6736(09)61416-1
   Frigault MJ, 2019, BLOOD, V134, P860, DOI 10.1182/blood.2019001694
   Fukumura K, 2016, ACTA NEUROPATHOL, V131, P865, DOI 10.1007/s00401-016-1536-2
   Furuse M, 2020, BMC CANCER, V20, DOI 10.1186/s12885-020-06755-y
   Gandhi MK, 2021, BLOOD, V137, P1468, DOI 10.1182/blood.2020008520
   Gavrilovic IT, 2006, J CLIN ONCOL, V24, P4570, DOI 10.1200/JCO.2006.06.6910
   Ghesquieres H, 2019, ANN ONCOL, V30, P621, DOI 10.1093/annonc/mdz032
   Graber JJ, 2020, LEUKEMIA LYMPHOMA, V61, P1766, DOI 10.1080/10428194.2020.1742903
   Grommes C., 2016, ANN ONCOL, DOI 10.1093/annonc/mdw367.13
   GROMMES C, 2018, NEURO-ONCOLOGY
   Grommes C, 2019, BLOOD, V133, P436, DOI 10.1182/blood-2018-09-875732
   Grommes C, 2017, CANCER DISCOV, V7, P1018, DOI 10.1158/2159-8290.CD-17-0613
   Grommes C, 2017, J CLIN ONCOL, V35, P2410, DOI 10.1200/JCO.2017.72.7602
   Grupp SA, 2013, NEW ENGL J MED, V368, P1509, DOI 10.1056/NEJMoa1215134
   Hans CP, 2004, BLOOD, V103, P275, DOI 10.1182/blood-2003-05-1545
   Kloo B, 2011, P NATL ACAD SCI USA, V108, P272, DOI 10.1073/pnas.1008969108
   Kochenderfer JN, 2013, NAT REV CLIN ONCOL, V10, P267, DOI 10.1038/nrclinonc.2013.46
   Korfel A, 2016, J CLIN ONCOL, V34, P1757, DOI 10.1200/JCO.2015.64.9897
   Korfel A, 2015, NEUROLOGY, V84, P1242, DOI 10.1212/WNL.0000000000001395
   Lenz G, 2008, SCIENCE, V319, P1676, DOI 10.1126/science.1153629
   Lin CH, 2006, CLIN CANCER RES, V12, P1152, DOI 10.1158/1078-0432.CCR-05-1699
   Lionakis MS, 2017, CANCER CELL, V31, P833, DOI 10.1016/j.ccell.2017.04.012
   Liu J, 2017, ONCOL LETT, V14, P5505, DOI 10.3892/ol.2017.6893
   Mendez JS, 2018, NEURO-ONCOLOGY, V20, P687, DOI 10.1093/neuonc/nox187
   Mizowaki T, 2015, J NEURO-ONCOL, V124, P165, DOI 10.1007/s11060-015-1843-9
   Morris PG, 2013, J CLIN ONCOL, V31, P3971, DOI 10.1200/JCO.2013.50.4910
   Mulazzani M, 2019, P NATL ACAD SCI USA, V116, P24275, DOI 10.1073/pnas.1903854116
   Nakamura T, 2016, NEUROPATH APPL NEURO, V42, P279, DOI 10.1111/nan.12259
   Narita Y, 2021, NEURO-ONCOLOGY, V23, P122, DOI 10.1093/neuonc/noaa145
   Nayak L, 2017, BLOOD, V129, P3071, DOI 10.1182/blood-2017-01-764209
   Nayyar N, 2019, BLOOD ADV, V3, P375, DOI 10.1182/bloodadvances.2018027672
   NELSON DF, 1992, INT J RADIAT ONCOL, V23, P9, DOI 10.1016/0360-3016(92)90538-S
   Ngo VN, 2011, NATURE, V470, P115, DOI 10.1038/nature09671
   O'Connor T, 2019, CANCER CELL, V36, P250, DOI 10.1016/j.ccell.2019.08.001
   Omuro A, 2015, BLOOD, V125, P1403, DOI 10.1182/blood-2014-10-604561
   Ou A, 2020, NEURO-ONCOL ADV, V2, DOI 10.1093/noajnl/vdaa018
   Paul J, 2017, CANCER CELL, V31, P64, DOI 10.1016/j.ccell.2016.12.003
   Pouzoulet F, 2019, BLOOD CELL MOL DIS, V75, P1, DOI 10.1016/j.bcmd.2018.11.005
   Rubenstein JL, 2013, BLOOD, V121, P4740, DOI 10.1182/blood-2013-01-476333
   Sasayama T, 2012, NEURO-ONCOLOGY, V14, P368, DOI 10.1093/neuonc/nor203
   Schmitt AM, 2019, HEMATOL ONCOL, V37, P548, DOI 10.1002/hon.2666
   Schmitz R, 2018, NEW ENGL J MED, V378, P1396, DOI 10.1056/NEJMoa1801445
   Shibamoto Y, 2005, INT J RADIAT ONCOL, V62, P809, DOI 10.1016/j.ijrobp.2004.12.043
   Soussain C, 2019, EUR J CANCER, V117, P121, DOI 10.1016/j.ejca.2019.05.024
   Sugita Y, 2018, NEUROPATHOLOGY, V38, P125, DOI 10.1111/neup.12435
   Sugita Y, 2016, NEUROPATHOLOGY, V36, P313, DOI 10.1111/neup.12276
   Tang DB, 2021, BRAIN TUMOR PATHOL, V38, P50, DOI 10.1007/s10014-020-00386-8
   Tateishi K, 2020, CANCER RES, V80, P5330, DOI 10.1158/0008-5472.CAN-20-2425
   Thomas S, 2015, PLOS ONE, V10, DOI 10.1371/journal.pone.0130078
   Wilson WH, 2015, NAT MED, V21, P922, DOI 10.1038/nm.3884
   Woyach JA, 2014, NEW ENGL J MED, V370, P2286, DOI 10.1056/NEJMoa1400029
   Yang YB, 2012, CANCER CELL, V21, P723, DOI 10.1016/j.ccr.2012.05.024
NR 70
TC 6
Z9 7
U1 1
U2 6
PU SPRINGER JAPAN KK
PI TOKYO
PA SHIROYAMA TRUST TOWER 5F, 4-3-1 TORANOMON, MINATO-KU, TOKYO, 105-6005,
   JAPAN
SN 1433-7398
EI 1861-387X
J9 BRAIN TUMOR PATHOL
JI Brain Tumor Pathol.
PD JUL
PY 2021
VL 38
IS 3
BP 173
EP 182
DI 10.1007/s10014-021-00408-z
EA JUL 2021
PG 10
WC Oncology; Clinical Neurology; Pathology
WE Science Citation Index Expanded (SCI-EXPANDED)
SC Oncology; Neurosciences & Neurology; Pathology
GA TQ2CW
UT WOS:000673038100001
PM 34255226
DA 2024-06-03
ER

PT J
AU Zhou, N
   Xu, XL
   Liu, YM
   Wang, YX
   Wei, WB
AF Zhou, Nan
   Xu, Xiaolin
   Liu, Yueming
   Wang, Yaxing
   Wei, Wenbin
TI A proposed protocol of intravitreal injection of methotrexate for
   treatment of primary vitreoretinal lymphoma
SO EYE
LA English
DT Article
ID POLYMERASE-CHAIN-REACTION; PRIMARY INTRAOCULAR LYMPHOMA; NERVOUS-SYSTEM
   LYMPHOMA; HIGH-DOSE METHOTREXATE; PRIMARY CNS LYMPHOMA; CHEMOTHERAPY;
   MANAGEMENT; DIAGNOSIS; INTERLEUKIN-10; EPIDEMIOLOGY
AB Purpose Primary central nervous system lymphoma (PCNSL) is a non-Hodgkin lymphoma involving the brain with possible leptomeningeal and ocular involvement. This study aimed to evaluate the safety and efficacy of modified intravitreal injection regimen of methotrexate (MTX) for therapeutic management of vitreoretinal lymphoma. Materials and methods Forty human immunodeficiency virus (HIV)-negative Chinese patients with primary vitreoretinal lymphoma were included in this retrospective noncomparative interventional case series study. Patients were treated with a modified protocol of intravitreal injection of MTX (400 mu g/0.1 ml) according to the Intensive-Consolidation-Maintenance regimen. The Intensive phase of once-weekly intravitreal injections for 1 month, followed by the Consolidation phase of one injection every 2 weeks for 1 month, and then the Maintenance phase of once monthly for 1 month, for a total of 7 injections. The primary main outcome measures were clinical response to intravitreal chemotherapy, number of injections for clinical remission, progression-free survival (PFS), overall survival (OS), visual acuity (VA), complications during the study period, and cause of death were investigated. Results The duration of follow-up from the commencement of injection of MTX was 12-73 months (median 28, 30.55 +/- 14.73 months). A total of 61 eyes of 40 patients were cleared clinically from malignant cells after a median 6.57 +/- 3.12 (median 6, range 1-14) times of injection of MTX. A second remission was induced in 3 patients, who were treated with a further course of intravitreal chemotherapy after tumour recurred in their eyes. The median PFS and OS were 20.82 months (95% CI 14.64-27.01) and 29.29 months (95% CI 16.16-42.41), respectively. Complications that occurred during the period of treatment and follow-up included corneal epitheliopathy (3 of 61 eyes) and cataract (6 of 61 eyes). There were no cases of maculopathy, vitreous haemorrhage, optic atrophy, and sterile endophthalmitis. No patient had an irreversible loss of vision that could be attributed to the intravitreal injection of MTX. Conclusions It can be concluded that the modified intravitreal injection regimen of MTX is an effective therapeutic approach in inducing clinical remission of intraocular involvement in PCNSL patients, associated with few complications. However, further study needs to be conducted to indicate whether the proposed approach extends life expectancy.
C1 [Zhou, Nan; Xu, Xiaolin; Liu, Yueming; Wang, Yaxing; Wei, Wenbin] Capital Med Univ, Beijing Tongren Hosp, Beijing Key Lab Intraocular Tumor Diag & Treatmen, Minist Ind & Informat Technol,Med Artificial Inte, Beijing, Peoples R China.
C3 Capital Medical University
RP Wei, WB (corresponding author), Capital Med Univ, Beijing Tongren Hosp, Beijing Key Lab Intraocular Tumor Diag & Treatmen, Minist Ind & Informat Technol,Med Artificial Inte, Beijing, Peoples R China.
EM weiwenbintr@163.com
RI wang, ying/GQY-5077-2022; Wang, Ying/HJI-2509-2023; wang, YA
   XING/K-9671-2016; wei, wei/IQW-1347-2023
FU National Natural Science Foundation of China [81272981]; Beijing Natural
   Science Foundation [7151003]
FX The National Natural Science Foundation of China (Nr. 81272981), the
   Beijing Natural Science Foundation (Nr. 7151003) provided financial
   support.
CR Abrey LE, 2005, J CLIN ONCOL, V23, P5034, DOI 10.1200/JCO.2005.13.524
   Abrey LE, 2000, J CLIN ONCOL, V18, P3144, DOI 10.1200/JCO.2000.18.17.3144
   Batchelor TT, 2003, CLIN CANCER RES, V9, P711
   Biccler JL, 2019, LEUKEMIA LYMPHOMA, V60, P2516, DOI 10.1080/10428194.2019.1594219
   Buggage RR, 1999, INVEST OPHTH VIS SCI, V40, P2462
   Castellino A, 2019, AM J HEMATOL, V94, P291, DOI 10.1002/ajh.25350
   CHAN CC, 1995, AM J OPHTHALMOL, V120, P671, DOI 10.1016/S0002-9394(14)72217-2
   Cote TR, 1996, J NATL CANCER I, V88, P675, DOI 10.1093/jnci/88.10.675
   Coupland SE, 2004, GRAEF ARCH CLIN EXP, V242, P901, DOI 10.1007/s00417-004-0973-0
   Coupland SE, 2003, GRAEF ARCH CLIN EXP, V241, P860, DOI 10.1007/s00417-003-0749-y
   CUNHAVAZ J, 1979, SURV OPHTHALMOL, V23, P279, DOI 10.1016/0039-6257(79)90158-9
   de Smet MD, 1999, BRIT J OPHTHALMOL, V83, P448, DOI 10.1136/bjo.83.4.448
   deSmet MD, 1996, AM J OPHTHALMOL, V121, P442, DOI 10.1016/S0002-9394(14)70444-1
   Doolittle ND, 2000, CANCER, V88, P637, DOI 10.1002/(SICI)1097-0142(20000201)88:3<637::AID-CNCR22>3.0.CO;2-Y
   Fishburne BC, 1997, ARCH OPHTHALMOL-CHIC, V115, P1152, DOI 10.1001/archopht.1997.01100160322009
   Frenkel S, 2008, BRIT J OPHTHALMOL, V92, P383, DOI 10.1136/bjo.2007.127928
   Goldberg S, 2007, OPHTHALMOLOGY, V114, P1236, DOI 10.1016/j.ophtha.2007.03.040
   Henson JW, 1999, J CLIN ONCOL, V17, P1329
   Hoang-Xuan K, 1999, J NEURO-ONCOL, V43, P287, DOI 10.1023/A:1006266821574
   HOCHBERG FH, 1988, J NEUROSURG, V68, P835, DOI 10.3171/jns.1988.68.6.0835
   Hoffman PM, 2003, EYE, V17, P513, DOI 10.1038/sj.eye.6700378
   Kitzmann AS, 2007, EYE, V21, P1524, DOI 10.1038/sj.eye.6702804
   Kraemer DF, 2001, NEUROSURGERY, V48, P1033, DOI 10.1097/00006123-200105000-00013
   Levy-Clarke GA, 2005, HEMATOL ONCOL CLIN N, V19, P739, DOI 10.1016/j.hoc.2005.05.011
   MILLAY RH, 1986, AM J OPHTHALMOL, V102, P626, DOI 10.1016/0002-9394(86)90536-2
   Newell ME, 2004, CANCER-AM CANCER SOC, V100, P2627, DOI 10.1002/cncr.20300
   Rhodes CH, 1996, CANCER-AM CANCER SOC, V77, P543
   Schabet M, 1999, J NEURO-ONCOL, V43, P199, DOI 10.1023/A:1006290032052
   Schlegel U, 2000, J NEUROL SCI, V181, P1, DOI 10.1016/S0022-510X(00)00385-3
   Shen DF, 1998, OPHTHALMOLOGY, V105, P1664, DOI 10.1016/S0161-6420(98)99036-4
   Slowik F, 1975, ACTA NEUROPATH BER S, V6, P95, DOI DOI 10.1007/978-3-662-08456-4_16
   Smith JR, 2002, OPHTHALMOLOGY, V109, P1709, DOI 10.1016/S0161-6420(02)01125-9
   Spaeth, 1982, OPHTHALMIC SURG PRIN, P410
   Wang JK, 2006, JPN J OPHTHALMOL, V50, P474, DOI 10.1007/s10384-005-0327-4
   White VA, 1999, ARCH OPHTHALMOL-CHIC, V117, P761
   Wong ET, 2004, CANCER-AM CANCER SOC, V101, P139, DOI 10.1002/cncr.20339
   ZAMBER RW, 1992, WESTERN J MED, V157, P530
NR 37
TC 6
Z9 6
U1 0
U2 3
PU SPRINGERNATURE
PI LONDON
PA CAMPUS, 4 CRINAN ST, LONDON, N1 9XW, ENGLAND
SN 0950-222X
EI 1476-5454
J9 EYE
JI Eye
PD JUL
PY 2022
VL 36
IS 7
BP 1448
EP 1455
DI 10.1038/s41433-021-01657-0
EA JUL 2021
PG 8
WC Ophthalmology
WE Science Citation Index Expanded (SCI-EXPANDED)
SC Ophthalmology
GA 2J2KS
UT WOS:000668820200002
PM 34211136
OA Bronze, Green Published
DA 2024-06-03
ER

PT J
AU Jin, Y
   Peng, H
   Peng, J
AF Jin, Yong
   Peng, Hui
   Peng, Jie
TI Brain Glioma Localization Diagnosis Based on Magnetic Resonance Imaging
SO WORLD NEUROSURGERY
LA English
DT Article
DE Brain metastasis; DCE-MRI; Glioma; Meningioma; Primary central nervous
   system glioma
AB BACKGROUND: We used dynamic contrast-enhanced magnetic resonance imaging (DCE-MRI) technology and its perfusion parameters to diagnose central glioma high-grade glioma (HGG), primary central nervous system glioma low-grade glioma (LGG), brain metastases, and meningioma and make differential diagnoses.
   METHODS: Forty-one cases of brain tumors (8 cases of LGG, 17 cases of HGG, 5 cases of "primary central nervous system lymphoma" = PCNSL], 6 cases of brain metastases, and 5 cases of meningiomas) were subjected to routine and DCE-MRI scans. The DCE-MRI quantitative parameters of the tumor parenchymal area and peripheral enema area of each tumor were measured and recorded as t-Ktrans value, t-Ve value, t-Vp value, t-Kep value and p-Ktrans value, p-Ve value, p-Vp value, and p-Kep value.
   RESULTS: Compared with other tumor types, LGG showed lower t-Ktrans value (P < 0.01, sensitivity = 89%, specificity = 99%) and low t-Ve value (P < 0.01, sensitivity = 94%, specificity = 100%); PCNSL showed a high tVe value (P < 0.01, sensitivity = 100%, specificity = 88%), but other perfusion parameters overlap more obviously with other tumors. Compared with LGG, the difference between t-Ktrans value, t-Ve value, and t-Kep value is statistically significant. Among them, t-Ktrans value distinguishes the highest sensitivity and specificity (when t-Ktrans value = when 0.154 is the cutoff value, the area under the curve is 1.000, P = 0.000, specificity = 100%, sensitivity = 94.1%); compared with PCNSL, the difference of t-Ve value between HGG and PCNSL is statistically significant, t-Ve of PCNSL. The value is slightly higher, and its specificity and sensitivity are not high.
   CONCLUSIONS: DCE-MRI can distinguish HGG and LGG more accurately, of which t-Ktrans value has higher specificity and sensitivity, although the difference of t-Ve value between PCNSL and HGG is statistically significant but the sensitivity and specificity are not high; the p-Ktrans value and p-Kep value of metastatic tumors are lower than HGG and have higher specificity, but meningiomas and HGG and PCNSL, meningiomas and metastases are not accurate identification.
C1 [Jin, Yong] PuEr Peoples Hosp, Med Imaging Dept, Puer, Yunnan, Peoples R China.
   [Peng, Hui] First Peoples Hosp Urumqi, Radiol Dept, Urumqi, Peoples R China.
   [Peng, Jie] First Div Hosp Xinjiang Prod & Construct Corps, Dept CT MRI, Aksu City, Xinjiang, Peoples R China.
RP Peng, J (corresponding author), First Div Hosp Xinjiang Prod & Construct Corps, Dept CT MRI, Aksu City, Xinjiang, Peoples R China.
EM jiepeng197@163.com
RI Peng, Hui/KLZ-1175-2024
CR Bukhari Syed Sarmad, 2019, J Pak Med Assoc, V69, P1224
   Chaumeil MM, 2015, BRAIN PATHOL, V25, P769, DOI 10.1111/bpa.12310
   Dongas J., 2018, OPEN J MODERN NEUROS, V8, P282
   [耿磊 Geng Lei], 2018, [中国介入影像与治疗学, Chinese Jorunal of Interventional Imaging and Therapy], V15, P95
   Granato TM, 2018, ARQ BRAS MED VET ZOO, V70, P1383, DOI 10.1590/1678-4162-10474
   Grech-Sollars M, 2019, CANCERS, V11, DOI 10.3390/cancers11121969
   Meng Li, 2019, Zhong Nan Da Xue Xue Bao Yi Xue Ban, V44, P485, DOI 10.11817/j.issn.1672-7347.2019.05.003
   Okura H, 2015, CANCER RES, V75, DOI 10.1158/1538-7445.AM2015-4038
   Xue JF, 2015, J BIOL CHEM, V290, P18662, DOI 10.1074/jbc.M115.662882
NR 9
TC 6
Z9 8
U1 0
U2 8
PU ELSEVIER SCIENCE INC
PI NEW YORK
PA STE 800, 230 PARK AVE, NEW YORK, NY 10169 USA
SN 1878-8750
EI 1878-8769
J9 WORLD NEUROSURG
JI World Neurosurg.
PD MAY
PY 2021
VL 149
BP 325
EP 332
DI 10.1016/j.wneu.2020.09.113
EA APR 2021
PG 8
WC Clinical Neurology; Surgery
WE Science Citation Index Expanded (SCI-EXPANDED)
SC Neurosciences & Neurology; Surgery
GA TF2NY
UT WOS:000670549900066
PM 32992057
DA 2024-06-03
ER

PT J
AU Feng, YH
   Liu, YP
   Zhong, MZ
   Wang, LY
AF Feng, Yuhua
   Liu, Yiping
   Zhong, Meizuo
   Wang, Leyuan
TI Complete Blood Count Score Model Predicts Inferior Prognosis in Primary
   Central Nervous System Lymphoma
SO FRONTIERS IN ONCOLOGY
LA English
DT Article
DE primary central nervous system lymphoma; complete blood count;
   prognosis; survival; biomarker
ID IMMUNE-INFLAMMATION INDEX; BREAST-CANCER
AB Background
   Primary central nervous system lymphoma (PCNSL), an aggressive type of non-Hodgkin lymphoma, has a poor prognosis. Currently available prognostic scoring systems are inadequate. We therefore aimed to investigate the predictive values of complete blood counts (CBCs) in PCNSL.
   Materials and Methods
   The cohort of this retrospective study comprised 73 PCNSL patients. The predictive values of selected CBCs, including neutrophil-to-lymphocyte ratio (NLR), platelet-to-lymphocyte ratio (PLR), systemic immune inflammation index (SII), and systemic inflammation response index (SIRI), were analyzed.
   Results
   Ages and Memorial Sloan Kettering Cancer Center (MSKCC) scores of PCNSL patients correlated with NLR, PLR, and SII values (p <0.05). Both age and MSKCC scores correlated with inferior progression-free survival (PFS) and overall survival (OS) (p <0.05). High NLR, PLR, SII, and SIRI were significant predictors of shorter PFS and OS (p <0.05). NLR, PLR, SII, and SIRI were integrated to generate a "CBC score" model that accurately stratified PCNSL patients into three risk groups. The median PFS for low-risk, intermediate-risk, and high-risk groups were 24 ((12.458-35.542), 17 (10.626-23.374), and 9 (8.893-19.107) months, respectively (p = 0.011), and the median OS were 33 (19.175-46.825), 18 (16.368-19.632), and 9 (6.521-11.479) months, respectively (p = 0.008). Multivariate Cox regression model showed that MSKCC score (hazard ratio (HR) = 3.791, p <0.001), PLR (HR = 1.003, p = 0.013), and CBC score (HR = 1.873, p = 0.011) were independent predictors for PFS, whereas MSKCC score (HR = 4.128, p <0.001), PLR (HR = 1.003, p = 0.005), and CBC score (HR = 1.907, p = 0.004) were independent predictors for OS.
   Conclusion
   The CBC score model may be a promising predictive system for PCNSL patients.
C1 [Feng, Yuhua] Cent South Univ, Xiangya Hosp 2, Dept Oncol, Changsha, Peoples R China.
   [Liu, Yiping; Zhong, Meizuo] Cent South Univ, Xiangya Hosp, Dept Oncol, Changsha, Peoples R China.
   [Wang, Leyuan] Cent South Univ, Xiangya Hosp, Dept Pediat, Changsha, Peoples R China.
C3 Central South University; Central South University; Central South
   University
RP Wang, LY (corresponding author), Cent South Univ, Xiangya Hosp, Dept Pediat, Changsha, Peoples R China.
EM happygarden01@csu.edu.cn
CR Abrey LE, 2006, J CLIN ONCOL, V24, P5711, DOI 10.1200/JCO.2006.08.2941
   Annibali O, 2019, LEUKEMIA LYMPHOMA, V60, P3386, DOI 10.1080/10428194.2019.1633628
   Bilen MA, 2019, CANCER-AM CANCER SOC, V125, P127, DOI 10.1002/cncr.31778
   Cady FM, 2008, J CLIN ONCOL, V26, P4814, DOI 10.1200/JCO.2008.16.1455
   Chen JH, 2017, WORLD J GASTROENTERO, V23, P6261, DOI 10.3748/wjg.v23.i34.6261
   Diem S, 2017, LUNG CANCER, V111, P176, DOI 10.1016/j.lungcan.2017.07.024
   Dolan RD, 2017, CRIT REV ONCOL HEMAT, V116, P134, DOI 10.1016/j.critrevonc.2017.06.002
   Ethier JL, 2017, BREAST CANCER RES, V19, DOI 10.1186/s13058-016-0794-1
   Feliciano EMC, 2017, JAMA ONCOL, V3, DOI 10.1001/jamaoncol.2017.2319
   Feng XY, 2019, ONCOLOGIST, V24, pE1123, DOI 10.1634/theoncologist.2018-0789
   Ferreri AJM, 2003, J CLIN ONCOL, V21, P266, DOI 10.1200/JCO.2003.09.139
   Grommes C, 2017, J CLIN ONCOL, V35, P2410, DOI 10.1200/JCO.2017.72.7602
   Jung J, 2017, ONCOTARGET, V8, P74975, DOI 10.18632/oncotarget.20480
   Mendez JS, 2018, NEURO-ONCOLOGY, V20, P687, DOI 10.1093/neuonc/nox187
   Miyamoto R, 2018, EJSO-EUR J SURG ONC, V44, P607, DOI 10.1016/j.ejso.2018.02.003
   Ostrom QT, 2020, NEURO-ONCOLOGY, V22, P1, DOI 10.1093/neuonc/noaa200
   Panageas KS, 2005, CANCER-AM CANCER SOC, V104, P2466, DOI 10.1002/cncr.21481
   Qi Q, 2016, CANCER-AM CANCER SOC, V122, P2158, DOI 10.1002/cncr.30057
   Rubenstein JL, 2013, BLOOD, V121, P4740, DOI 10.1182/blood-2013-01-476333
   Savas P, 2016, NAT REV CLIN ONCOL, V13, P228, DOI 10.1038/nrclinonc.2015.215
   Shiels MS, 2016, BRIT J HAEMATOL, V174, P417, DOI 10.1111/bjh.14073
   Sun JX, 2016, DIS MARKERS, V2016, P1, DOI 10.1155/2016/7862469
   Suzuki R, 2019, CLIN LUNG CANCER, V20, P117, DOI 10.1016/j.cllc.2018.11.013
   Swerdlow SH, 2016, BLOOD, V127, P2375, DOI 10.1182/blood-2016-01-643569
   Wang L, 2020, CANCER BIOMARK, V28, P537, DOI 10.3233/CBM-201682
   Wang Y, 2019, ANN TRANSL MED, V7, DOI 10.21037/atm.2019.08.116
   Xia WK, 2016, WORLD J SURG ONCOL, V14, DOI 10.1186/s12957-016-0889-2
   Xie QK, 2018, J TRANSL MED, V16, DOI 10.1186/s12967-018-1638-9
   Zheng J, 2017, CELL PHYSIOL BIOCHEM, V44, P967, DOI 10.1159/000485396
NR 29
TC 6
Z9 6
U1 0
U2 3
PU FRONTIERS MEDIA SA
PI LAUSANNE
PA AVENUE DU TRIBUNAL FEDERAL 34, LAUSANNE, CH-1015, SWITZERLAND
SN 2234-943X
J9 FRONT ONCOL
JI Front. Oncol.
PD MAR 26
PY 2021
VL 11
AR 618694
DI 10.3389/fonc.2021.618694
PG 9
WC Oncology
WE Science Citation Index Expanded (SCI-EXPANDED)
SC Oncology
GA RK3AG
UT WOS:000638171600001
PM 33842320
OA Green Published, gold
DA 2024-06-03
ER

PT J
AU Zhang, Y
   Zou, DM
   Yin, JJ
   Zhang, L
   Zhang, X
   Wang, W
   Zhang, MF
   Zhou, DB
   Zhang, W
AF Zhang, Yan
   Zou, Dongmei
   Yin, Jingjing
   Zhang, Li
   Zhang, Xiao
   Wang, Wei
   Zhang, Meifen
   Zhou, Daobin
   Zhang, Wei
TI Changes in cerebrospinal fluid interleukin-10 levels display better
   performance in predicting disease relapse than conventional magnetic
   resonance imaging in primary central nervous system lymphoma
SO BMC CANCER
LA English
DT Article
DE Primary central nerves system lymphoma; Cerebrospinal fluid;
   Interleukin-10; Monitoring; Relapse
AB Backgroud Establishing diagnostic and prognostic biomarkers of primary central nervous system lymphoma (PCNSL) is a challenge. This study evaluated the value of dynamic interleukin (IL)-10 cerebrospinal fluid (CSF) concentrations for prognosis and relapse prediction in PCNSL. Methods Consecutive 40 patients newly diagnosed with PCNSL between April 2015 and April 2019 were recruited, and serial CSF specimens were collected by lumbar punctures (LP) or by Ommaya reservoir at diagnosis, treatment, and follow-up phase. Results We confirmed that an elevated IL-10 cutoff value of 8.2 pg/mL for the diagnosis value of PCNSL showed a sensitivity of 85%. A persistent detectable CSF IL-10 level at the end of treatment was associated with poor progression-free survival (PFS) (836 vs. 481 days, p = 0.049). Within a median follow-up of 13.6 (2-55) months, 24 patients relapsed. IL-10 relapse was defined as a positive conversion in patients with undetectable IL-10 or an increased concentration compared to the last test in patients with sustained IL-10. IL-10 relapse was detected a median of 67 days (28-402 days) earlier than disease relapse in 10/16 patients. Conclusion This study highlights a new perspective that CSF IL-10 relapse could be a surrogate marker for disease relapse and detected earlier than conventional magnetic resonance imaging (MRI) scan. Further evaluation of IL-10 monitoring in PCNSL follow-up is warranted.
C1 [Zhang, Yan; Zou, Dongmei; Wang, Wei; Zhou, Daobin; Zhang, Wei] Chinese Acad Med Sci & Peking Union Med Coll, Peking Union Med Coll Hosp, Dept Hematol, Beijing, Peoples R China.
   [Yin, Jingjing] Beijing Hosp, Dept Hematol, Beijing, Peoples R China.
   [Zhang, Li] Chinese Acad Med Sci & Peking Union Med Coll, Peking Union Med Coll Hosp, Dept Clin Lab, Beijing, Peoples R China.
   [Zhang, Xiao; Zhang, Meifen] Chinese Acad Med Sci & Peking Union Med Coll, Peking Union Med Coll Hosp, Dept Ophthalmol, Beijing, Peoples R China.
C3 Chinese Academy of Medical Sciences - Peking Union Medical College;
   Peking Union Medical College Hospital; Peking Union Medical College;
   Beijing Hospital; Chinese Academy of Medical Sciences - Peking Union
   Medical College; Peking Union Medical College Hospital; Peking Union
   Medical College; Chinese Academy of Medical Sciences - Peking Union
   Medical College; Peking Union Medical College; Peking Union Medical
   College Hospital
RP Zhang, W (corresponding author), Chinese Acad Med Sci & Peking Union Med Coll, Peking Union Med Coll Hosp, Dept Hematol, Beijing, Peoples R China.
EM w1223@vip.sina.com
RI Zhang, Yihao/JGM-3514-2023; Cheng, Yuan/JKJ-0794-2023; zhang,
   ling/JXW-6931-2024; LI, JIAN/JAX-3092-2023
FU CAMS (Chinese Academy of Medical Sciences) Innovation Fund of Medical
   Sciences (CIFMS) [2016-12 M-1-001]
FX This study was funded by CAMS (Chinese Academy of Medical Sciences)
   Innovation Fund of Medical Sciences (CIFMS)2019-I2M-2-009 and CAMS
   (Chinese Academy of Medical Sciences) Innovation Fund of Medical
   Sciences (CIFMS)2016-12 M-1-001. The funders had no role in designing of
   the study, experimental analyses, or manuscript production.
CR Abrey LE, 2005, J CLIN ONCOL, V23, P5034, DOI 10.1200/JCO.2005.13.524
   Béguelin W, 2015, LEUKEMIA, V29, P1684, DOI 10.1038/leu.2015.57
   Cassoux N, 2007, INVEST OPHTH VIS SCI, V48, P3253, DOI 10.1167/iovs.06-0031
   Ferreri AJM, 2003, J CLIN ONCOL, V21, P266, DOI 10.1200/JCO.2003.09.139
   Fisson S, 2013, PLOS ONE, V8, DOI 10.1371/journal.pone.0052385
   Grommes C, 2017, J CLIN ONCOL, V35, P2410, DOI 10.1200/JCO.2017.72.7602
   Gupta M, 2012, BLOOD, V119, P2844, DOI 10.1182/blood-2011-10-388538
   MASOOD R, 1995, BLOOD, V85, P3423, DOI 10.1182/blood.V85.12.3423.bloodjournal85123423
   Mizowaki T, 2015, J NEURO-ONCOL, V124, P165, DOI 10.1007/s11060-015-1843-9
   Mosser DM, 2008, IMMUNOL REV, V226, P205, DOI 10.1111/j.1600-065X.2008.00706.x
   Nguyen-Them L, 2016, EUR J CANCER, V61, P69, DOI 10.1016/j.ejca.2016.03.080
   Ouyang WJ, 2019, IMMUNITY, V50, P871, DOI 10.1016/j.immuni.2019.03.020
   Qiu HY, 2017, EXP CELL RES, V360, P146, DOI 10.1016/j.yexcr.2017.08.036
   Rubenstein JL, 2013, BLOOD, V121, P4740, DOI 10.1182/blood-2013-01-476333
   Sasayama T, 2012, NEURO-ONCOLOGY, V14, P368, DOI 10.1093/neuonc/nor203
   Sierra H, 2015, J INVEST DERMATOL, V135, P612, DOI 10.1038/jid.2014.371
   Song Y, 2016, SCI REP-UK, V6, DOI 10.1038/srep38671
   Touitou V., 2006, INVEST OPHTHALMOL VI, V47, P2822
   Whitcup SM, 1997, ARCH OPHTHALMOL-CHIC, V115, P1157, DOI 10.1001/archopht.1997.01100160327010
   Xiu B, 2015, BLOOD CANCER J, V5, DOI 10.1038/bcj.2015.56
NR 20
TC 6
Z9 6
U1 0
U2 2
PU BMC
PI LONDON
PA CAMPUS, 4 CRINAN ST, LONDON N1 9XW, ENGLAND
EI 1471-2407
J9 BMC CANCER
JI BMC Cancer
PD FEB 22
PY 2021
VL 21
IS 1
AR 183
DI 10.1186/s12885-020-07774-5
PG 7
WC Oncology
WE Science Citation Index Expanded (SCI-EXPANDED)
SC Oncology
GA QM6BU
UT WOS:000621863300001
PM 33618687
OA gold, Green Submitted, Green Published
DA 2024-06-03
ER

PT J
AU Duan, L
   Liu, J
   Zhang, Y
   Cui, LJ
   Zhai, X
   Pan, BJ
   Lu, L
   Pan, H
   Yao, Y
   Zhu, HJ
AF Duan, Lian
   Liu, Jie
   Zhang, Yan
   Cui, Lijia
   Zhai, Xiao
   Pan, Boju
   Lu, Lin
   Pan, Hui
   Yao, Yong
   Zhu, Huijuan
TI Primary Pituitary Lymphoma in Immunocompetent Patients: A Report on Two
   Case Studies and the Review of Literature
SO FRONTIERS IN ENDOCRINOLOGY
LA English
DT Review
DE primary pituitary lymphoma; large B-cell lymphoma; sellar mass; primary
   CNS lymphoma; radiotherapy; chemotherapy
AB Primary pituitary lymphoma (PPL) represents an extremely rare entity. Here, we have reported two recently identified cases of immunocompetent PPL having diffuse large B-cell lymphoma by surgical biopsy. Both patients had hypopituitarism, with one patient developing right ptosis. In both patients, MRI and FDG-PET/CT depicted sellar mass that extended into the cavernous sinus with the right sphenoid also present in one of the patients. No systemic disease was found in these two patients. Surprisingly, we found that both patients had infiltrative lesions in sphenoid sinus mucosa pathologically, but the sphenoid bones that composed the sellar base were visually intact during the biopsy procedure. Chemotherapy was administered to both patients, where one patient achieved remission at the recent follow-up, whereas the other one did not respond to the treatment. The diagnosis of PPL is usually difficult if solely dependent on history, clinical presentation, biochemical indexes, and radiographic findings. We have also updated and reviewed the epidemiologic features, clinical presentations, pathological characteristics, potential mechanisms, therapeutic orientation, and prognostic advances of PPL. A total of 40 cases (including ours and four pediatric patients), histologically diagnosed, were analyzed in terms of clinical presentation, endocrine abnormality, radiological features, pathology, treatment, and follow-up. Hypopituitarism and headache were the most common presentation of PPL, while diabetes insipidus was reported in 13 patients (43.3%). B cell lymphoma was the most common type of pathology, followed by T-cell and NK/T cell. PPL was more invasive in nature at the suprasellar region (72.5%), cavernous sinus (52.5%), and sphenoidal sinus (27.5%) in 29, 21, and 11 patients, respectively. Pediatric patients with PPL seem to be different compared to their adult counterparts in terms of pathogenesis, clinical presentation, and radiological features. The management of PPL usually follows the treatment protocols for PCNSL but has a poor prognosis compared to the pituitary involvement of systemic lymphoma.
C1 [Duan, Lian; Cui, Lijia; Zhai, Xiao; Lu, Lin; Pan, Hui; Zhu, Huijuan] Chinese Acad Med Sci & Peking Union Med Coll, Peking Union Med Coll Hosp, Dept Endocrinol, Key Lab Endocrinol Natl Hlth Commiss, Beijing, Peoples R China.
   [Liu, Jie; Yao, Yong] Chinese Acad Med Sci & Peking Union Med Coll, Peking Union Med Coll Hosp, Dept Neurosurg, Beijing, Peoples R China.
   [Zhang, Yan] Chinese Acad Med Sci & Peking Union Med Coll, Peking Union Med Coll Hosp, Dept Hematol, Beijing, Peoples R China.
   [Pan, Boju] Chinese Acad Med Sci & Peking Union Med Coll, Peking Union Med Coll Hosp, Dept Pathol, Beijing, Peoples R China.
C3 Chinese Academy of Medical Sciences - Peking Union Medical College;
   Peking Union Medical College Hospital; Peking Union Medical College;
   Chinese Academy of Medical Sciences - Peking Union Medical College;
   Peking Union Medical College; Peking Union Medical College Hospital;
   Chinese Academy of Medical Sciences - Peking Union Medical College;
   Peking Union Medical College Hospital; Peking Union Medical College;
   Chinese Academy of Medical Sciences - Peking Union Medical College;
   Peking Union Medical College; Peking Union Medical College Hospital
RP Zhu, HJ (corresponding author), Chinese Acad Med Sci & Peking Union Med Coll, Peking Union Med Coll Hosp, Dept Endocrinol, Key Lab Endocrinol Natl Hlth Commiss, Beijing, Peoples R China.; Yao, Y (corresponding author), Chinese Acad Med Sci & Peking Union Med Coll, Peking Union Med Coll Hosp, Dept Neurosurg, Beijing, Peoples R China.
EM freetigeryao@163.com; shengxin2004@163.com
RI Chen, Zheng/KCY-2338-2024; yu, xiao/KFT-1725-2024
OI Liu, Jie/0000-0003-2740-1923; Duan, Lian/0000-0002-4213-474X
FU National Key Research and Development Program of China [2016YFC0901501];
   CAMS Innovation Fund for Medical Science [CAMS-2016-I2M-1-002]
FX This work was supported by a grant from the National Key Research and
   Development Program of China (no. 2016YFC0901501) and CAMS Innovation
   Fund for Medical Science (CAMS-2016-I2M-1-002)
CR Au WY, 2000, AM J HEMATOL, V63, P231, DOI 10.1002/(SICI)1096-8652(200004)63:4<231::AID-AJH14>3.0.CO;2-Z
   Baleydier F, 2001, MED PEDIATR ONCOL, V36, P392, DOI 10.1002/mpo.1094
   Ban VS, 2017, NEUROSURGERY, V80, pE170, DOI 10.1093/neuros/nyw003
   Bataille B, 2000, J NEUROSURG, V92, P261, DOI 10.3171/jns.2000.92.2.0261
   Batchelor TT, 2019, HEMATOL ONCOL, V37, P15, DOI 10.1002/hon.2598
   Bayraktar S, 2010, ACTA HAEMATOL-BASEL, V123, P121, DOI 10.1159/000272920
   Brandsma Dieta, 2018, Handb Clin Neurol, V152, P177, DOI 10.1016/B978-0-444-63849-6.00014-1
   Capra M, 2004, J NEURO-ONCOL, V67, P227, DOI 10.1023/B:NEON.0000021863.06620.48
   Carrasco CA, 2012, PITUITARY, V15, P93, DOI 10.1007/s11102-010-0219-6
   Chen SM, 2008, J CLIN NEUROSCI, V15, P1148, DOI 10.1016/j.jocn.2007.08.021
   Freda PU, 1999, ENDOCRIN METAB CLIN, V28, P81, DOI 10.1016/S0889-8529(05)70058-X
   Gaudio F, 2018, ACTA HAEMATOL-BASEL, V140, P178, DOI 10.1159/000490489
   Giustina A, 2001, J CLIN ENDOCR METAB, V86, P4567, DOI 10.1210/jc.86.10.4567
   Graham MS, 2018, BEST PRACT RES CL HA, V31, P262, DOI 10.1016/j.beha.2018.07.006
   Grommes C, 2017, CANCER DISCOV, V7, P1018, DOI 10.1158/2159-8290.CD-17-0613
   Grommes C, 2017, J CLIN ONCOL, V35, P2410, DOI 10.1200/JCO.2017.72.7602
   Gupta RK, 2017, NEUROPATHOLOGY, V37, P358, DOI 10.1111/neup.12375
   Hayasaka K, 2010, CLIN NUCL MED, V35, P205, DOI 10.1097/RLU.0b013e3181cc64a2
   Martinez JH, 2011, CASE REP ENDOCRINOL, V2011, DOI 10.1155/2011/941738
   Hoang-Xuan K, 2015, LANCET ONCOL, V16, pE322, DOI 10.1016/S1470-2045(15)00076-5
   Houillier C, 2020, NEUROLOGY, V94, pE1027, DOI 10.1212/WNL.0000000000008900
   Huang APH, 2013, J FORMOS MED ASSOC, V112, P171, DOI 10.1016/j.jfma.2012.02.005
   Huang YY, 2005, ENDOCR J, V52, P543, DOI 10.1507/endocrj.52.543
   Katz Bradley J, 2003, Endocr Pract, V9, P296
   Kaufmann TJ, 2002, AM J NEURORADIOL, V23, P364
   Koiso T, 2014, CASE REP MED, V2014, DOI 10.1155/2014/747280
   Kozakova D, 2008, Cas Lek Cesk, V147, P569
   Kuhn D, 1999, ACTA NEUROPATHOL, V97, P311, DOI 10.1007/s004010050990
   Kunishio Katsuzo, 2004, Brain Tumor Pathol, V21, P57, DOI 10.1007/BF02484511
   Landman RE, 2001, J CLIN ENDOCR METAB, V86, P1470, DOI 10.1210/jc.86.4.1470
   Lee JH, 2002, AM J NEURORADIOL, V23, P838
   Li YX, 2012, J NEUROL, V259, P297, DOI 10.1007/s00415-011-6179-6
   Liu CJ, 2020, CANCER MED-US, V9, P2134, DOI 10.1002/cam4.2872
   Liu JK, 2007, J NEUROSURG, V107, P660, DOI 10.3171/JNS-07/09/0660
   Mappa S, 2013, HEMATOL ONCOL, V31, P143, DOI 10.1002/hon.2037
   Mathiasen R A, 2000, Pituitary, V2, P283, DOI 10.1023/A:1009969417380
   Moshkin O, 2009, ENDOCR PATHOL, V20, P46, DOI 10.1007/s12022-009-9062-6
   Mulazzani M, 2019, J HEMATOL ONCOL, V12, DOI 10.1186/s13045-019-0796-4
   Onda K, 1999, Brain Tumor Pathol, V16, P29, DOI 10.1007/BF02478899
   Papanastasiou L, 2012, HORM-INT J ENDOCRINO, V11, P488, DOI 10.14310/horm.2002.1382
   Rainsbury Pg, 2012, JRSM Short Rep, V3, P55, DOI 10.1258/shorts.2012.012067
   Raizer JJ, 2012, CANCER-AM CANCER SOC, V118, P3743, DOI 10.1002/cncr.26709
   Ravindra VM, 2017, J NEUROSURG, V126, P1725, DOI 10.3171/2016.5.JNS16828
   Rimelen V, 2019, ACTA NEUROPATHOL COM, V7, DOI 10.1186/s40478-019-0692-8
   Romeike BFM, 2008, ACTA NEUROCHIR, V150, P833, DOI 10.1007/s00701-008-1585-y
   Royer-Perron L, 2017, CURR OPIN NEUROL, V30, P669, DOI 10.1097/WCO.0000000000000492
   Rudnik A, 2007, FOLIA NEUROPATHOL, V45, P144
   Samaratunga H, 1997, ENDOCR PATHOL, V8, P335, DOI 10.1007/BF02739936
   Shaw JAM, 1997, J ROY SOC MED, V90, P274, DOI 10.1177/014107689709000512
   Silfen ME, 2001, J PEDIAT HEMATOL ONC, V23, P130, DOI 10.1097/00043426-200102000-00013
   Singh V P, 1993, Indian J Cancer, V30, P88
   Stacy RC, 2012, AM J OPHTHALMOL, V154, P87, DOI 10.1016/j.ajo.2012.01.021
   Tarabay A, 2016, J NEURO-ONCOL, V130, P383, DOI 10.1007/s11060-016-2249-z
   Velho Vernon, 2018, Asian J Neurosurg, V13, P1005, DOI 10.4103/ajns.AJNS_17_17
   Villano JL, 2011, BRIT J CANCER, V105, P1414, DOI 10.1038/bjc.2011.357
   von Baumgarten L, 2018, DTSCH ARZTEBL INT, V115, P419, DOI 10.3238/arztebl.2018.0419
   Waldera-Lupa DM, 2020, CANCERS, V12, DOI 10.3390/cancers12071732
   Wiens AL, 2012, NEUROPATHOLOGY, V32, P668, DOI 10.1111/j.1440-1789.2012.01314.x
   Wilkie MD, 2012, BRIT J NEUROSURG, V26, P782, DOI 10.3109/02688697.2012.674578
   Wolfe SQ, 2009, PITUITARY, V12, P76, DOI 10.1007/s11102-008-0084-8
NR 60
TC 6
Z9 6
U1 0
U2 3
PU FRONTIERS MEDIA SA
PI LAUSANNE
PA AVENUE DU TRIBUNAL FEDERAL 34, LAUSANNE, CH-1015, SWITZERLAND
SN 1664-2392
J9 FRONT ENDOCRINOL
JI Front. Endocrinol.
PD FEB 4
PY 2021
VL 11
AR 562850
DI 10.3389/fendo.2020.562850
PG 14
WC Endocrinology & Metabolism
WE Science Citation Index Expanded (SCI-EXPANDED)
SC Endocrinology & Metabolism
GA QI5JT
UT WOS:000619014400001
PM 33613443
OA Green Published, gold
DA 2024-06-03
ER

PT J
AU Alvarez-Pinzon, AM
   Wolf, A
   Valerio, JE
   Borro, M
   Herrera, D
   Alonso, JR
AF Alvarez-Pinzon, Andres M.
   Wolf, Aizik
   Valerio, Jose E.
   Borro, Matteo
   Herrera, Daniela
   Alonso, Jose Ramon
TI Gamma knife stereotactic radiosurgery as an effective tool in primary
   CNS lymphoma: Evaluation of stereotactic radiosurgery and methotrexate
   treatment in a prospective and observational clinical research study
SO CLINICAL NEUROLOGY AND NEUROSURGERY
LA English
DT Article
DE Primary CNS lymphoma; Radiosurgery; Gamma knife; Brain tumor; Minimally
   invasive
ID NERVOUS-SYSTEM LYMPHOMA; BRAIN METASTASES; SURVIVAL; THERAPY; RADIATION;
   TRENDS
AB Objective: The purpose of this study was to compare the progression of Primary Central Nervous System Lymphoma (PCNSL) in patients treated with methotrexate (MTX) versus those treated with a combination of Stereotactic Radiosurgery (SRS) and MTX. Progression was measured via brain lesion count and tumor volume.
   Methods: This observational and prospective cohort study evaluated the outcome of SRS treatment of PCNSL in one hundred twenty-eight subjects. We analyzed baseline, prospective, and retrospective data of patients enrolled in the brain tumor registry between June 2010 and August 2017. Seventy-three patients were treated exclusively with MTX while the remaining fifty-five patients received a combination of SRS and MTX. Strict inclusion and exclusion criteria were established.
   Results: Mean survival rate for patients receiving combined SRS and MTX treatment was significantly higher (52.6 months) compared to the MTX group (19.8 months); p = 0.0029. At the 36 months follow-up, patients treated with SRS and MTX also had a lower rate of tumor progression (32.7 %) than the MTX group (95.9 %); p = 0.00192. Local tumor control was achieved in all patients treated with SRS. No clinical toxicity was observed in this group.
   Conclusions: Clinical results obtained from this observational study highlight the potential effectiveness of SRS in the treatment of PCNSL. Although treatment outcomes have improved in the past years, additional evidence in the clinical design of randomized trials is needed to evaluate the strength of this treatment in specific situations.
C1 [Alvarez-Pinzon, Andres M.; Wolf, Aizik; Valerio, Jose E.; Borro, Matteo] Miami Neurosci Ctr Larkin, Neurosurg Oncol Dept, South Miami, FL 33143 USA.
   [Alvarez-Pinzon, Andres M.; Alonso, Jose Ramon] Univ Salamanca USAL, Inst Neurosci Castilla & Leon INCYL, Salamanca, Spain.
   [Alvarez-Pinzon, Andres M.] Univ Calif San Francisco, Dept Neurol Surg, Skull Base & Cerebrovasc Lab, San Francisco, CA USA.
   [Herrera, Daniela] Nova Southeastern Univ, Ft Lauderdale, FL 33314 USA.
C3 University of Salamanca; University of California System; University of
   California San Francisco; Nova Southeastern University
RP Alvarez-Pinzon, AM (corresponding author), Miami Neurosci Ctr Larkin, Neurosurg Oncol Dept, South Miami, FL 33143 USA.
EM andresmauricioalvarez07@gmail.com
RI Herrera, Daniela/JHU-8332-2023; Alonso, Jose R/B-2523-2017
OI ALVAREZ PINZON, ANDRES/0000-0003-3488-8020; Alonso, Jose
   R/0000-0001-5235-7616
FU Larkin Community Hospital, Salamanca University; Johns Hopkins
   University
FX The study team would like to acknowledge and express thanks for the
   support and participation of Larkin Community Hospital, Salamanca
   University, Johns Hopkins University and Clinicians involved in this
   study, as well as all individuals and groups who agreed to take part.
   Special mention is needed for the Miami Neuroscience Center team at
   Larkin and Translational Medicine department at Larkin Hospital who
   greatly supported the study and helped with study arrangements. In
   addition, further acknowledgement is needed for the patients and
   families. The study team would also like to express thanks for the
   support of Dr. Jack Michele, MD - President Larkin Health System, Sandy
   SosaGuerrero - CEO Larkin Hospital, Marcos A. Sanchez-Gonzalez, MD, PhD,
   VP for Research, Larkin Hospital, Prof. Dr. Paolo Peretto, University of
   Turin, Italy, Prof Almudena Velasco, Instituto de Neurociencias de
   Castilla y Le ' on and Prof. Dr. David Alonso, MD, Universidad de
   Salamanca, who provided advisory support and guidance to the study team.
CR Ahn Y, 2017, BLOOD RES, V52, P285, DOI 10.5045/br.2017.52.4.285
   Alvarez-Pinzon AM, 2019, WORLD NEUROSURG, V124, P310, DOI 10.1016/j.wneu.2018.12.182
   Alvarez-Pinzon AM, 2016, CUREUS J MED SCIENCE, V8, DOI 10.7759/cureus.697
   BORGELT B, 1980, INT J RADIAT ONCOL, V6, P1, DOI 10.1016/0360-3016(80)90195-9
   Cai QQ, 2019, TRANSL ONCOL, V12, P523, DOI 10.1016/j.tranon.2018.11.011
   Carnevale J, 2016, HEMATOL ONCOL CLIN N, V30, P1293, DOI 10.1016/j.hoc.2016.07.013
   Cordeiro D, 2019, J RADIOSURGERY SBRT, V6, P35
   Ferreri AJM, 2017, HEMATOL-AM SOC HEMAT, P565, DOI 10.1182/asheducation-2017.1.565
   Franchino F, 2018, FRONT ONCOL, V8, DOI 10.3389/fonc.2018.00161
   Furst T, 2020, J CLIN NEUROSCI, V73, P94, DOI [10.1016/j.jocn.2020.01.022d, 10.1016/j.jocn.2020.01.022]
   Geng MY, 2018, CANCER MED-US, V7, P3889, DOI 10.1002/cam4.1581
   Gupta NK, 2017, NEURO-ONCOLOGY, V19, P99, DOI 10.1093/neuonc/now155
   Hoang-Xuan K, 2015, LANCET ONCOL, V16, pE322, DOI 10.1016/S1470-2045(15)00076-5
   Kasenda B, 2015, ANN ONCOL, V26, P1305, DOI 10.1093/annonc/mdv076
   Kaulen LD, 2019, J NEURO-ONCOL, V144, P107, DOI 10.1007/s11060-019-03208-w
   Kondziolka D, 2019, J NEUROSURG, V130, P1789, DOI 10.3171/2019.2.JNS181712
   Lynch M, 2019, J ONCOL PHARM PRACT, V25, P657, DOI 10.1177/1078155218798176
   Mahale P, 2020, BRIT J HAEMATOL, V188, P516, DOI 10.1111/bjh.16222
   Martinez-Calle N, 2020, BRIT J HAEMATOL, V190, P394, DOI 10.1111/bjh.16592
   Mendez JS, 2018, NEURO-ONCOLOGY, V20, P687, DOI 10.1093/neuonc/nox187
   Ostrom QT, 2013, NEURO-ONCOLOGY, V15, P1, DOI 10.1093/neuonc/not151
   Palmer JD, 2020, J NEURO-ONCOL, V147, P465, DOI 10.1007/s11060-020-03444-5
   Patil CG, 2017, COCHRANE DB SYST REV, DOI 10.1002/14651858.CD006121.pub4
   Pentsova E, 2014, J NEURO-ONCOL, V117, P161, DOI 10.1007/s11060-014-1370-0
   Pinzon AMA, 2020, WORLD NEUROSURG, V139, P264, DOI 10.1016/j.wneu.2020.04.209
   Schaff LR, 2018, CURR ONCOL REP, V20, DOI 10.1007/s11912-018-0666-1
   Schorb E, 2016, BMC CANCER, V16, DOI 10.1186/s12885-016-2311-4
   Schuurmans M, 2010, BRIT J HAEMATOL, V151, P179, DOI 10.1111/j.1365-2141.2010.08328.x
   Takashima Y, 2020, SCI REP-UK, V10, DOI 10.1038/s41598-020-65463-6
   Vangipuram R, 2019, CANCER TREAT RES, V177, P1, DOI 10.1007/978-3-030-03502-0_1
   Villano JL, 2011, BRIT J CANCER, V105, P1414, DOI 10.1038/bjc.2011.357
NR 31
TC 6
Z9 6
U1 0
U2 1
PU ELSEVIER
PI AMSTERDAM
PA RADARWEG 29, 1043 NX AMSTERDAM, NETHERLANDS
SN 0303-8467
EI 1872-6968
J9 CLIN NEUROL NEUROSUR
JI Clin. Neurol. Neurosurg.
PD FEB
PY 2021
VL 201
AR 106457
DI 10.1016/j.clineuro.2020.106457
EA JAN 2021
PG 6
WC Clinical Neurology; Surgery
WE Science Citation Index Expanded (SCI-EXPANDED)
SC Neurosciences & Neurology; Surgery
GA QG8CM
UT WOS:000617809400003
PM 33418336
DA 2024-06-03
ER

PT J
AU Laurenge, A
   Ursu, R
   Houillier, C
   Abdi, B
   Tebano, G
   Quemeneur, C
   Choquet, S
   Di Blasi, R
   Lozano, F
   Morales, A
   Durán-Peña, A
   Sirven-Villaros, L
   Mathon, B
   Mokhtari, K
   Bielle, F
   Martin-Duverneuil, N
   Delattre, JY
   Marcelin, AG
   Pourcher, V
   Alentorn, A
   Idbaih, A
   Carpentier, AF
   Leblond, V
   Hoang-Xuan, K
   Touat, M
AF Laurenge, Alice
   Ursu, Renata
   Houillier, Caroline
   Abdi, Basma
   Tebano, Gianpiero
   Quemeneur, Cyril
   Choquet, Sylvain
   Di Blasi, Roberta
   Lozano, Fernando
   Morales, Andrea
   Duran-Pena, Alberto
   Sirven-Villaros, Lila
   Mathon, Bertrand
   Mokhtari, Karima
   Bielle, Franck
   Martin-Duverneuil, Nadine
   Delattre, Jean-Yves
   Marcelin, Anne-Genevieve
   Pourcher, Valerie
   Alentorn, Agusti
   Idbaih, Ahmed
   Carpentier, Antoine F.
   Leblond, Veronique
   Hoang-Xuan, Khe
   Touat, Mehdi
TI SARS-CoV-2 infection in patients with primary central nervous system
   lymphoma
SO JOURNAL OF NEUROLOGY
LA English
DT Article
DE COVID-19; PCNSL
ID CORONAVIRUS DISEASE 2019; CLINICAL CHARACTERISTICS; COVID-19; RISK;
   MORTALITY; SEVERITY; CANCER
AB Background Cancer patients may be at higher risk for severe coronavirus infectious disease-19 (COVID-19); however, the outcome of Primary Central Nervous System Lymphoma (PCNSL) patients with SARS-CoV-2 infection has not been described yet. Methods We conducted a retrospective study within the Lymphomes Oculo-Cerebraux national network (LOC) to assess the clinical characteristics and outcome of SARS-CoV-2 infection in PCNSL patients (positive real-time polymerase chain reaction of nasopharyngeal swab or evocative lung computed tomography scan). We compared clinical characteristics between patients with severe (death and/or intensive care unit admission) and mild disease. Results Between March and May 2020, 13 PCNSL patients were diagnosed with SARS-CoV-2 infection, 11 (85%) of whom were undergoing chemotherapy at the time of infection. The mortality rate was 23% (3/13), and two additional patients (15%) required mechanical ventilation. Two patients (15%) had no COVID-19 symptoms. History of diabetes mellitus was more common in severe patients (3/5 vs 0/8, p = 0.03). Two patients recovered from COVID-19 after mechanical ventilation during more than two weeks and resumed chemotherapy. In all, chemotherapy was resumed after COVID-19 recovery in nine patients (69%) after a median delay of 16 days (range 3-32), none of whom developed unusual chemotherapy complication nor SARS-Cov2 reactivation. Conclusion This preliminary analysis suggests that, while being at higher risk be for severe illness, PCNSL patients with COVID-19 might be treated maximally especially if they achieved oncological response at the time of SARS-CoV-2 infection. Chemotherapy might be resumed without prolonged delay in PCNSL patients with COVID-19.
C1 [Laurenge, Alice; Houillier, Caroline; Lozano, Fernando; Morales, Andrea; Duran-Pena, Alberto; Delattre, Jean-Yves; Alentorn, Agusti; Idbaih, Ahmed; Hoang-Xuan, Khe; Touat, Mehdi] Sorbonne Univ, Hopitaux Univ La Pitie Salpetriere Charles Foix, AP Hp,Inst Cerveau & Moelle Epiniere, Inserm,CNRS,UMR S 1127,Serv Neurol Mazarin 2, 47-83 Blvd Hop, F-75013 Paris, France.
   [Ursu, Renata; Sirven-Villaros, Lila; Carpentier, Antoine F.] Univ Paris, Hop St Louis, AP HP, Serv Neurol, F-75010 Paris, France.
   [Abdi, Basma; Marcelin, Anne-Genevieve] Hop Univ La Pitie Salpetriere Charles Foix, AP HP, Lab Virol, F-75013 Paris, France.
   [Abdi, Basma; Marcelin, Anne-Genevieve; Pourcher, Valerie] Sorbonne Univ, INSERM 1136, Inst Pierre Louis Epidemiol & Sante Publ, F-75013 Paris, France.
   [Tebano, Gianpiero; Pourcher, Valerie] Hop Univ La Pitie Salpetriere Charles Foix, AP HP, Serv Malad Infect & Trop, F-75013 Paris, France.
   [Quemeneur, Cyril] Hop Univ La Pitie Salpetriere Charles Foix, Grp Hosp La Pitie Salpetriere, AP HP, Dept Anesthesie & Reanimat, F-75013 Paris, France.
   [Choquet, Sylvain; Leblond, Veronique] Hop Univ La Pitie Salpetriere Charles Foix, Grp Hosp Pitie Salpetriere, AP HP, Serv Hematol Clin, F-75013 Paris, France.
   [Di Blasi, Roberta] Univ Paris, Hop St Louis, AP HP, Serv Hematol, F-75010 Paris, France.
   [Mathon, Bertrand] Hop Univ La Pitie Salpetriere Charles Foix, Grp Hosp Pitie Salpetriere, AP HP, Serv Neurochirurg, F-75013 Paris, France.
   [Mokhtari, Karima; Bielle, Franck] Sorbonne Univ, Hop Univ La Pitie Salpetriere Charles Foix, AP HP,Serv Neuropathol Lab Escourolle, Inserm,CNRS,UMR S 1127,ICM,Inst Cerveau & Moelle, F-75013 Paris, France.
   [Martin-Duverneuil, Nadine] Hop Univ La Pitie Salpetriere Charles Foix, AP HP, Serv Neuroradiol, F-75013 Paris, France.
C3 Sorbonne Universite; Institut National de la Sante et de la Recherche
   Medicale (Inserm); Centre National de la Recherche Scientifique (CNRS);
   Assistance Publique Hopitaux Paris (APHP); Assistance Publique Hopitaux
   Paris (APHP); Universite Paris Cite; Hopital Universitaire Saint-Louis -
   APHP; Sorbonne Universite; Assistance Publique Hopitaux Paris (APHP);
   Hopital Universitaire Pitie-Salpetriere - APHP; Hopital Universitaire
   Charles-Foix - APHP; Sorbonne Universite; Assistance Publique Hopitaux
   Paris (APHP); Hopital Universitaire Pitie-Salpetriere - APHP; Sorbonne
   Universite; Hopital Universitaire Charles-Foix - APHP; Assistance
   Publique Hopitaux Paris (APHP); Hopital Universitaire Charles-Foix -
   APHP; Hopital Universitaire Pitie-Salpetriere - APHP; Sorbonne
   Universite; Assistance Publique Hopitaux Paris (APHP); Hopital
   Universitaire Pitie-Salpetriere - APHP; Sorbonne Universite; Hopital
   Universitaire Charles-Foix - APHP; Assistance Publique Hopitaux Paris
   (APHP); Universite Paris Cite; Hopital Universitaire Saint-Louis - APHP;
   Assistance Publique Hopitaux Paris (APHP); Hopital Universitaire
   Pitie-Salpetriere - APHP; Hopital Universitaire Charles-Foix - APHP;
   Sorbonne Universite; Institut National de la Sante et de la Recherche
   Medicale (Inserm); Sorbonne Universite; Assistance Publique Hopitaux
   Paris (APHP); Hopital Universitaire Pitie-Salpetriere - APHP; Centre
   National de la Recherche Scientifique (CNRS); Hopital Universitaire
   Charles-Foix - APHP; Assistance Publique Hopitaux Paris (APHP); Hopital
   Universitaire Charles-Foix - APHP; Hopital Universitaire
   Pitie-Salpetriere - APHP; Sorbonne Universite
RP Touat, M (corresponding author), Sorbonne Univ, Hopitaux Univ La Pitie Salpetriere Charles Foix, AP Hp,Inst Cerveau & Moelle Epiniere, Inserm,CNRS,UMR S 1127,Serv Neurol Mazarin 2, 47-83 Blvd Hop, F-75013 Paris, France.
EM mehdi.touat@gmail.com
RI Pourcher, Valérie/AGZ-6964-2022; Bielle, Franck/AFN-9280-2022; Touat,
   Mehdi/AAM-6566-2020; Antoine, Jean-Christophe/R-2224-2017; Hoang-Xuan,
   Khe/O-7527-2017; Marcelin, Anne-Genevieve/D-8272-2014
OI Bielle, Franck/0000-0001-6564-6388; Marcelin,
   Anne-Genevieve/0000-0003-4808-8999; Touat, Mehdi/0000-0002-5910-7799;
   Houillier, Caroline/0000-0003-2931-7522; Ursu,
   Renata/0000-0003-0123-8937; Hoang Xuan, Khe/0000-0003-4072-1999;
   Carpentier, Antoine/0000-0003-2926-0060; Laurenge,
   Alice/0000-0002-0058-3176; MOKHTARI, Karima/0000-0002-4777-7584
FU SiRIC CURAMUS, Institut National du Cancer (INCa)
   [INCa-DGOS-Inserm_12560]; APHP; FIA (Federation Internationale pour
   l'Automobile) Foundation; program "Investissements d'avenir"
   [ANR-10-IAIHU-06]
FX This work was in part supported by a grant INCa-DGOS-Inserm_12560 of the
   SiRIC CURAMUS, Institut National du Cancer (INCa). The Cohort COVID-19
   Neurosciences (CoCo Neurosciences) study was sponsored by APHP and
   funded by the generous support of the FIA (Federation Internationale
   pour l'Automobile) Foundation and donors of the Paris Brain Institute
   -ICM. The research leading to these results has received funding from
   the program "Investissements d'avenir" ANR-10-IAIHU-06.
CR Abrey LE, 2005, J CLIN ONCOL, V23, P5034, DOI 10.1200/JCO.2005.13.524
   ASCO, 2020, ASCO COR RES
   Byambasuren Oyungerel, 2020, J Assoc Med Microbiol Infect Dis Can, V5, P223, DOI 10.3138/jammi-2020-0030
   Caruso D, 2020, RADIOLOGY, V296, pE79, DOI 10.1148/radiol.2020201237
   Chen J, 2020, J INFECTION, V80, pE1, DOI 10.1016/j.jinf.2020.03.004
   Curigliano G, 2020, ANN ONCOL, V31, P1320, DOI 10.1016/j.annonc.2020.07.010
   Dai MY, 2020, CANCER DISCOV, V10, P783, DOI 10.1158/2159-8290.CD-20-0422
   ESMO, ESMO COVID 19 CANC
   Gosain R, 2020, CURR ONCOL REP, V22, DOI 10.1007/s11912-020-00934-7
   Guan W, 2020, NEW ENGL J MED, V382, P1708, DOI 10.1056/NEJMoa2002032
   He WJ, 2020, LEUKEMIA, V34, P1637, DOI 10.1038/s41375-020-0836-7
   Huang I, 2020, DIAB MET SYND CLIN R, V14, P395, DOI 10.1016/j.dsx.2020.04.018
   Immovilli P, 2020, CRIT CARE, V24, DOI 10.1186/s13054-020-02957-9
   Kutikov A, 2020, ANN INTERN MED, V172, P756, DOI 10.7326/M20-1133
   LEE LYW, 2020, LANCET ONCOL
   Liang LL, 2020, SCI REP-UK, V10, DOI [10.1038/s41598-020-68862-x, 10.1038/s41598-020-74524-9]
   Liang WH, 2020, LANCET ONCOL, V21, P335, DOI 10.1016/S1470-2045(20)30096-6
   Martín-Moro F, 2020, BRIT J HAEMATOL, V190, pE16, DOI 10.1111/bjh.16801
   Mehta V, 2020, CANCER DISCOV, V10, P935, DOI 10.1158/2159-8290.CD-20-0516
   Meng YF, 2020, J HEMATOL ONCOL, V13, DOI 10.1186/s13045-020-00907-0
   Mizumoto K, 2020, EUROSURVEILLANCE, V25, P2, DOI 10.2807/1560-7917.ES.2020.25.10.2000180
   NCCN, NCCN COVID 19 RES
   Ng OT, 2020, NEW ENGL J MED, V382, P1476, DOI 10.1056/NEJMc2003100
   Nishiura H, 2020, INT J INFECT DIS, V94, P154, DOI 10.1016/j.ijid.2020.03.020
   Park SY, 2020, EMERG INFECT DIS, V26, P1666, DOI 10.3201/eid2608.201274
   Passamonti F, 2020, LANCET HAEMATOL, V7, pE737, DOI 10.1016/S2352-3026(20)30251-9
   Roncon L, 2020, J CLIN VIROL, V127, DOI 10.1016/j.jcv.2020.104354
   Salehi S, 2020, AM J ROENTGENOL, V215, P87, DOI 10.2214/AJR.20.23034
   Salje H, 2020, SCIENCE, V369, P208, DOI 10.1126/science.abc3517
   Tabata S, 2020, LANCET INFECT DIS, V20, P1043, DOI 10.1016/S1473-3099(20)30482-5
   Wang J, 2020, SYSTEMATIC INVESTIGA, DOI [10.1101/2020.04.28.20083246., DOI 10.1101/2020.04.28.20083246]
   Wiersinga WJ, 2020, JAMA-J AM MED ASSOC, V324, P782, DOI 10.1001/jama.2020.12839
   Wu F, 2020, NATURE, V579, P265, DOI 10.1038/s41586-020-2008-3
   Xia Y, 2020, LANCET ONCOL, V21, pE180, DOI 10.1016/S1470-2045(20)30150-9
   Zhang L, 2020, ANN ONCOL, V31, P894, DOI 10.1016/j.annonc.2020.03.296
NR 35
TC 6
Z9 6
U1 0
U2 6
PU SPRINGER HEIDELBERG
PI HEIDELBERG
PA TIERGARTENSTRASSE 17, D-69121 HEIDELBERG, GERMANY
SN 0340-5354
EI 1432-1459
J9 J NEUROL
JI J. Neurol.
PD SEP
PY 2021
VL 268
IS 9
BP 3072
EP 3080
DI 10.1007/s00415-020-10311-w
EA JAN 2021
PG 9
WC Clinical Neurology
WE Science Citation Index Expanded (SCI-EXPANDED)
SC Neurosciences & Neurology
GA TZ1ND
UT WOS:000604187500003
PM 33387015
OA Green Published, hybrid
DA 2024-06-03
ER

PT J
AU Khurana, A
   Micallef, IN
   LaPlant, BR
   O'Neill, BP
   Habermann, TM
   Ansell, SM
   Inwards, DJ
   Porrata, LF
   Paludo, J
   Bisneto, JCV
   Johnston, PB
AF Khurana, Arushi
   Micallef, Ivana N.
   LaPlant, Betsy R.
   O'Neill, Brian Patrick
   Habermann, Thomas M.
   Ansell, Stephen M.
   Inwards, David J.
   Porrata, Luis F.
   Paludo, Jonas
   Bisneto, J. C. Villasboas
   Johnston, Patrick B.
TI Outcomes of Autologous Stem Cell Transplant Consolidation in Primary
   Central Nervous System Lymphoma: A Mayo Clinic Experience
SO BIOLOGY OF BLOOD AND MARROW TRANSPLANTATION
LA English
DT Article
DE Primary CNS lymphoma; Thiotepa; BEAM; Autologous transplant; Stem cell
   rescue
ID PRIMARY CNS LYMPHOMA; HIGH-DOSE CHEMOTHERAPY; WHOLE-BRAIN RADIOTHERAPY;
   INTERNATIONAL EXTRANODAL LYMPHOMA; 1ST-LINE TREATMENT; UNITED-STATES;
   PHASE-II; METHOTREXATE; CYTARABINE; THIOTEPA
AB A paucity of randomized phase III clinical trials in primary central nervous system lymphoma (PCNSL) has resulted in no uniform consensus on the optimal strategy for consolidation and conditioning regimens for autologous stem cell transplant (ASCT). The past 2 decades have witnessed a preference for thiotepa (TT)-based conditioning regimens due to superior central nervous system penetration. We retrospectively evaluated outcomes of patients with PCNSL who underwent ASCT at Mayo Clinic, Rochester over the past 2 decades, and the impact of TT-based conditioning regimens. Fifty-six patients underwent transplant for PCNSL, with 25 and 31 patients receiving BEAM (non-thiotepa) and carmustine (BCNU)/TT-based conditioning, respectively. All patients received high-dose methotrexate-based induction therapy. While the BCNU/TT group had higher risk disease features such as high International Extranodal Lymphoma Study Group prognostic score, elevated cerebrospinal fluid protein, and older patient population, there was no significant difference at 2 years post-transplant in progression-free survival (BEAM 68.0% [46.1% to 82.5%] versus BCNU/TT, 65.5% [45.2% to 79.8%], P = .99) or overall survival (OS) (84.0% [62.8% to 93.7%] in the BEAM group versus 81.6% [61.3% to 91.9%] in the BCNU/TT group, P = .95). Disease response status before transplant significantly affected the outcomes as those in complete remission had an OS at 2 years post-transplant of 94.7% (68.1% to 99.2%) in the BEAM group and 90.5% (67.0% to 97.5%) in the BCNU/TT group compared with those in partial response, 57.1% (17.2% to 83.7%) in BCNU/TT group and 50.0% (11.1% to 80.4%) in the BEAM group, respectively (P < .0001). Our retrospective cohort adds to the currently available literature and identifies the disease status before transplant as a significant factor affecting survival. (C) 2020 Published by Elsevier Inc. on behalf of the American Society for Transplantation and Cellular Therapy
C1 [Khurana, Arushi; Micallef, Ivana N.; Habermann, Thomas M.; Ansell, Stephen M.; Inwards, David J.; Porrata, Luis F.; Paludo, Jonas; Bisneto, J. C. Villasboas; Johnston, Patrick B.] Mayo Clin, Div Hematol, 200 First St, Rochester, MN 55905 USA.
   [LaPlant, Betsy R.] Mayo Clin, Dept Hlth Sci Res, Rochester, MN 55905 USA.
   [O'Neill, Brian Patrick] Mayo Clin, Dept Neurol, Rochester, MN 55905 USA.
C3 Mayo Clinic; Mayo Clinic; Mayo Clinic
RP Johnston, PB (corresponding author), Mayo Clin, Div Hematol, 200 First St, Rochester, MN 55905 USA.
EM Johnston.Patrick@mayo.edu
RI Paludo, Jonas/I-4422-2019; Khurana, Arushi/W-1644-2019
OI Paludo, Jonas/0000-0002-7350-5531; 
CR Abrey LE, 2003, J CLIN ONCOL, V21, P4151, DOI 10.1200/JCO.2003.05.024
   Abrey LE, 2005, J CLIN ONCOL, V23, P5034, DOI 10.1200/JCO.2005.13.524
   Ahluwalia M, CONTINUE NCCN GUIDEL
   Alnahhas I, 2019, CL LYMPH MYELOM LEUK, V19, pE129, DOI 10.1016/j.clml.2018.11.018
   Batchelor T, 2003, J CLIN ONCOL, V21, P1044, DOI 10.1200/JCO.2003.03.036
   Colombat P, 2006, BONE MARROW TRANSPL, V38, P417, DOI 10.1038/sj.bmt.1705452
   Cote GM, 2012, BIOL BLOOD MARROW TR, V18, P76, DOI 10.1016/j.bbmt.2011.07.006
   Elder J, 2015, BIOL BLOOD MARROW TR, V21, pS368, DOI 10.1016/j.bbmt.2014.11.593
   Ferreri AJM, 2003, J CLIN ONCOL, V21, P266, DOI 10.1200/JCO.2003.09.139
   Ferreri AJM, 2017, LANCET HAEMATOL, V4, pE510, DOI 10.1016/S2352-3026(17)30174-6
   Ferreri AJM, 2016, LANCET HAEMATOL, V3, pE217, DOI 10.1016/S2352-3026(16)00036-3
   Ferreri AJM, 2016, BLOOD, V127, P1642, DOI 10.1182/blood-2015-10-636340
   Gavrilovic IT, 2006, J CLIN ONCOL, V24, P4570, DOI 10.1200/JCO.2006.06.6910
   Glass J, 2016, J CLIN ONCOL, V34, P1620, DOI 10.1200/JCO.2015.64.8634
   Herrlinger U, 2005, ANN NEUROL, V57, P843, DOI 10.1002/ana.20495
   Hoffman S, 2006, NEURO-ONCOLOGY, V8, P27, DOI 10.1215/S1522851705000323
   Illerhaus G, 2007, HAEMATOLOGICA, V93, P147, DOI 10.3324/haematol.11771
   Illerhaus G, 2006, J CLIN ONCOL, V24, P3865, DOI 10.1200/JCO.2006.06.2117
   Illerhaus G, 2016, LANCET HAEMATOL, V3, pE388, DOI 10.1016/S2352-3026(16)30050-3
   Kasenda B, 2012, ANN ONCOL, V23, P2670, DOI 10.1093/annonc/mds059
   Kassam S, 2017, BONE MARROW TRANSPL, V52, P1268, DOI 10.1038/bmt.2017.101
   Kondo E, 2019, BIOL BLOOD MARROW TR, V25, P899, DOI 10.1016/j.bbmt.2019.01.020
   Korfel A, 2015, NEUROLOGY, V84, P1242, DOI 10.1212/WNL.0000000000001395
   MILLER DC, 1994, CANCER-AM CANCER SOC, V74, P1383, DOI 10.1002/1097-0142(19940815)74:4<1383::AID-CNCR2820740432>3.0.CO;2-1
   Montemurro M, 2007, ANN ONCOL, V18, P665, DOI 10.1093/annonc/mdl458
   O'Neill BP, 2013, AM J HEMATOL, V88, P997, DOI 10.1002/ajh.23551
   Omuro AMP, 2005, ARCH NEUROL-CHICAGO, V62, P1595, DOI 10.1001/archneur.62.10.1595
   Omuro A, 2015, LANCET HAEMATOL, V2, pE251, DOI 10.1016/S2352-3026(15)00074-5
   Omuro A, 2015, BLOOD, V125, P1403, DOI 10.1182/blood-2014-10-604561
   Ostrom QT, 2019, NEURO-ONCOLOGY, V21, pV1, DOI 10.1093/neuonc/noz150
   Pels H, 2003, J CLIN ONCOL, V21, P4489, DOI 10.1200/JCO.2003.04.056
   Rubenstein JL, 2013, J CLIN ONCOL, V31, P3061, DOI 10.1200/JCO.2012.46.9957
   Thiel E, 2010, LANCET ONCOL, V11, P1036, DOI 10.1016/S1470-2045(10)70229-1
   Villano JL, 2011, BRIT J CANCER, V105, P1414, DOI 10.1038/bjc.2011.357
   WIEBE VJ, 1992, CRIT REV ONCOL HEMAT, V13, P241, DOI 10.1016/1040-8428(92)90092-5
   Yoon DH, 2011, BONE MARROW TRANSPL, V46, P105, DOI 10.1038/bmt.2010.71
NR 36
TC 6
Z9 6
U1 0
U2 1
PU ELSEVIER SCIENCE INC
PI NEW YORK
PA STE 800, 230 PARK AVE, NEW YORK, NY 10169 USA
SN 1083-8791
EI 1523-6536
J9 BIOL BLOOD MARROW TR
JI Biol. Blood Marrow Transplant.
PD DEC
PY 2020
VL 26
IS 12
BP 2217
EP 2222
DI 10.1016/j.bbmt.2020.08.012
PG 6
WC Hematology; Immunology; Transplantation
WE Science Citation Index Expanded (SCI-EXPANDED)
SC Hematology; Immunology; Transplantation
GA OY9EO
UT WOS:000594542200017
PM 32818553
OA hybrid
DA 2024-06-03
ER

PT J
AU Sarid, N
   Bokstein, F
   Blumenthal, DT
   Weiss-Meilik, A
   Gibstein, L
   Avivi, I
   Perry, C
   Ram, R
AF Sarid, Nadav
   Bokstein, Felix
   Blumenthal, Deborah T.
   Weiss-Meilik, Ahuva
   Gibstein, Lili
   Avivi, Irit
   Perry, Chava
   Ram, Ron
TI Impact of contemporary regimens on the outcomes and toxicity of primary
   CNS lymphoma: a single-center retrospective analysis of 73 patients
SO JOURNAL OF NEURO-ONCOLOGY
LA English
DT Article
DE Primary central nervous system lymphoma; High-dose methotrexate;
   Prognosis; Toxicity
ID INTERNATIONAL EXTRANODAL LYMPHOMA; WHOLE-BRAIN RADIOTHERAPY;
   NERVOUS-SYSTEM LYMPHOMA; HIGH-DOSE METHOTREXATE; REFRACTORY PRIMARY;
   ELDERLY-PATIENTS; RECURRENT; CYTARABINE; RITUXIMAB; CHEMOIMMUNOTHERAPY
AB Introduction Primary central nervous system lymphoma (PCNSL) is a rare disease with a dismal prognosis compared to its systemic large B-cell lymphoma counterpart. Real world data are limited, when considering a uniform backbone treatment. Methods A retrospective study of all adult patients treated sequentially with a high-dose methotrexate (HD MTX)-based regimen in a single tertiary medical center between 2003 and 2019. Results The 2015-2019 period differed from its predecessor in that most patients were treated with an HD MTX-based polychemotherapy regimen as opposed to HD MTX monotherapy (81% vs. 13%, P < .001), rituximab was given as standard of care (100% vs. 56%, P < .01), and most induction-responsive patients received consolidation treatment (70% vs. 18%, P = .01). The median progression-free and overall survival (OS) for the entire cohort (n = 73, mean age 64 years) was 9.9 and 29.8 months, respectively. Patients diagnosed between 2015 and 2019 had superior OS (P = .03) compared to those treated earlier. An interim partial response (PR) state, documented after two cycles of chemotherapy, was associated with increased incidence of progression, with only 33% of those patients achieving end-of-induction complete response. Twenty-three percent of patients developed thrombotic events and 44% developed grade 3-4 infections. HD MTX-based polychemotherapy induction was associated with both increase in thrombotic and infection incidence. Conclusions Contemporary HD MTX-based combination therapies suggestively improved the outcomes for PCNSL, but at a cost of increased incidence of toxicity. Patients who achieve an interim PR status are at a high risk for treatment failure.
C1 [Sarid, Nadav; Gibstein, Lili; Avivi, Irit; Perry, Chava; Ram, Ron] Tel Aviv Sourasky Med Ctr, Dept Hematol, 6 Weizmann St, IL-6423906 Tel Aviv, Israel.
   [Bokstein, Felix; Blumenthal, Deborah T.] Tel Aviv Sourasky Med Ctr, Neurooncol Serv, Div Oncol, Tel Aviv, Israel.
   [Sarid, Nadav; Bokstein, Felix; Blumenthal, Deborah T.; Gibstein, Lili; Avivi, Irit; Perry, Chava; Ram, Ron] Tel Aviv Univ, Sackler Fac Med, Tel Aviv, Israel.
   [Weiss-Meilik, Ahuva] Tel Aviv Sourasky Med Ctr, Clin Operat Res & Qual Unit, Tel Aviv, Israel.
C3 Tel Aviv University; Tel Aviv Sourasky Medical Center; Tel Aviv
   University; Tel Aviv Sourasky Medical Center; Tel Aviv University; Tel
   Aviv University; Tel Aviv Sourasky Medical Center
RP Sarid, N (corresponding author), Tel Aviv Sourasky Med Ctr, Dept Hematol, 6 Weizmann St, IL-6423906 Tel Aviv, Israel.; Sarid, N (corresponding author), Tel Aviv Univ, Sackler Fac Med, Tel Aviv, Israel.
EM nadavsarid@gmail.com
CR Abrey LE, 2006, J CLIN ONCOL, V24, P5711, DOI 10.1200/JCO.2006.08.2941
   Abrey LE, 2005, J CLIN ONCOL, V23, P5034, DOI 10.1200/JCO.2005.13.524
   Abrey LE, 1998, J CLIN ONCOL, V16, P859, DOI 10.1200/JCO.1998.16.3.859
   Abrey LE, 2000, J CLIN ONCOL, V18, P3144, DOI 10.1200/JCO.2000.18.17.3144
   Arellano-Rodrigo E, 2003, EUR J HAEMATOL, V70, P219, DOI 10.1034/j.1600-0609.2003.00045.x
   Bromberg JEC, 2019, LANCET ONCOL, V20, P216, DOI 10.1016/S1470-2045(18)30747-2
   Camilleri-Broët S, 2006, BLOOD, V107, P190, DOI 10.1182/blood-2005-03-1024
   Choi MK, 2013, INT J HEMATOL, V98, P346, DOI 10.1007/s12185-013-1403-z
   D'Haene N, 2008, BRIT J HAEMATOL, V140, P402, DOI 10.1111/j.1365-2141.2007.06929.x
   Deeken JF, 2007, CLIN CANCER RES, V13, P1663, DOI 10.1158/1078-0432.CCR-06-2854
   Ferreri AJM, 2003, J CLIN ONCOL, V21, P266, DOI 10.1200/JCO.2003.09.139
   Ferreri AJM, 2017, LANCET HAEMATOL, V4, pE510, DOI 10.1016/S2352-3026(17)30174-6
   Ferreri AJM, 2016, LANCET HAEMATOL, V3, pE217, DOI 10.1016/S2352-3026(16)00036-3
   Ferreri AJM, 2009, LANCET, V374, P1512, DOI 10.1016/S0140-6736(09)61416-1
   Goldschmidt N, 2003, CANCER, V98, P1239, DOI 10.1002/cncr.11623
   Hohaus S, 2018, BLOOD CANCER J, V8, DOI 10.1038/s41408-018-0096-1
   Hottinger AF, 2007, NEUROLOGY, V69, P1178, DOI 10.1212/01.wnl.0000276986.19602.c1
   Houillier C, 2020, NEUROLOGY, V94, pE1027, DOI 10.1212/WNL.0000000000008900
   Houillier C, 2019, J CLIN ONCOL, V37, P823, DOI 10.1200/JCO.18.00306
   Joerger M, 2012, LEUKEMIA LYMPHOMA, V53, P1867, DOI 10.3109/10428194.2012.676177
   Kasenda B, 2015, ANN ONCOL, V26, P1305, DOI 10.1093/annonc/mdv076
   Mappa S, 2013, HEMATOL ONCOL, V31, P143, DOI 10.1002/hon.2037
   Morris PG, 2013, J CLIN ONCOL, V31, P3971, DOI 10.1200/JCO.2013.50.4910
   Pels H, 2010, NEURO-ONCOLOGY, V12, P720, DOI 10.1093/neuonc/noq010
   Pentsova E, 2014, J NEURO-ONCOL, V117, P161, DOI 10.1007/s11060-014-1370-0
   Pfreundschuh M, 2008, LANCET ONCOL, V9, P105, DOI 10.1016/S1470-2045(08)70002-0
   Rubenstein JL, 2013, J CLIN ONCOL, V31, P3061, DOI 10.1200/JCO.2012.46.9957
   Schmitt AM, 2019, HEMATOL ONCOL, V37, P548, DOI 10.1002/hon.2666
   Swerdlow SH, 2016, BLOOD, V127, P2375, DOI 10.1182/blood-2016-01-643569
   Villano JL, 2011, BRIT J CANCER, V105, P1414, DOI 10.1038/bjc.2011.357
   Welch MR, 2015, LEUKEMIA LYMPHOMA, V56, P361, DOI 10.3109/10428194.2014.916800
NR 31
TC 6
Z9 6
U1 0
U2 4
PU SPRINGER
PI NEW YORK
PA ONE NEW YORK PLAZA, SUITE 4600, NEW YORK, NY, UNITED STATES
SN 0167-594X
EI 1573-7373
J9 J NEURO-ONCOL
JI J. Neuro-Oncol.
PD JAN
PY 2021
VL 151
IS 2
BP 211
EP 220
DI 10.1007/s11060-020-03654-x
EA OCT 2020
PG 10
WC Oncology; Clinical Neurology
WE Science Citation Index Expanded (SCI-EXPANDED)
SC Oncology; Neurosciences & Neurology
GA QF8YY
UT WOS:000582315200001
PM 33099747
DA 2024-06-03
ER

PT J
AU Zheng, XH
   Yang, SB
   Chen, F
   Wu, S
   Li, WB
AF Zheng, Xiaohong
   Yang, Shoubo
   Chen, Feng
   Wu, Si
   Li, Wenbin
TI The Efficacy and Safety of Cytarabine on Newly Diagnosed Primary Central
   Nervous System Lymphoma: A Systematic Review and Meta-Analysis
SO FRONTIERS IN ONCOLOGY
LA English
DT Review
DE primary central nervous system lymphoma; cytarabine; meta-analysis;
   chemotherapy; brain tumor
ID PRIMARY CNS LYMPHOMA; HIGH-DOSE CHEMOTHERAPY; STEM-CELL TRANSPLANT;
   METHOTREXATE; TEMOZOLOMIDE; RITUXIMAB; OUTCOMES
AB Background:The role of cytarabine on newly diagnosed primary central nervous system lymphoma (PCNSL) remains controversial. The present study mainly aimed to assess the efficacy and safety of cytarabine in the induction treatment of PCNSL. Methods:We systematically searched PubMed, Embase, and the Cochrane library for randomized controlled trials comparing treatment of PCNSL patients with or without cytarabine. A meta-analysis was conducted to compare the odds ratios (ORs) with corresponding 95% confidence intervals (95% CI) for complete remission (CR) rate, overall response rate (ORR), grade 3-4 toxic effects, hazard ratios (HRs) with 95% CIs for progression-free survival (PFS), and overall survival (OS) using Stata 12.0. Results:In total, three randomized clinical trials were analyzed in this study. The result of our statistical analysis demonstrated that the application of cytarabine was closely correlated with a higher CR (OR: 2.27, 95% CI: 1.29-3.99,P< 0.01) and ORR (OR: 2.11, 95% CI: 1.14-3.93,P= 0.02). No significant difference was found in OS (HR: 0.75, 95% CI: 0.50-1.13,P= 0.17), but PFS had been improved (HR: 0.66, 95% CI: 0.45-0.97,P= 0.04) when cytarabine was added to the treatment regimen. The grade 3-4 side effect rate of the cytarabine group was higher (overall OR: 2.95, 95% CI: 1.37-6.34,P< 0.01) than that of the cytarabine-free group. Conclusions:This meta-analysis verifies that adding cytarabine to the therapeutic regimen is helpful for newly diagnosed PCNSL patients in terms of CR, ORR, and PFS. Moreover, it should be noted that the grade 3-4 toxic effects, especially hematological toxicity, are higher in the cytarabine group than in the cytarabine-free group. The results indicate that cytarabine plays an important role in the induction therapy of PCNSL. Large-sample and high-quality RCTs should be conducted to verify our results and confirm the effects of cytarabine on newly diagnosed PCNSL.
C1 [Zheng, Xiaohong; Yang, Shoubo; Chen, Feng; Li, Wenbin] Capital Med Univ, Beijing Tiantan Hosp, Dept Neurooncol, Beijing, Peoples R China.
   [Wu, Si] Beijing Inst Technol, Sch Management & Econ, Beijing, Peoples R China.
C3 Capital Medical University; Beijing Institute of Technology
RP Chen, F; Li, WB (corresponding author), Capital Med Univ, Beijing Tiantan Hosp, Dept Neurooncol, Beijing, Peoples R China.
EM chenfeng@bjtth.org; liwenbin@ccmu.edu.cn
FU National Natural Science Foundation of China [81470139]; Beijing
   Municipal Science and Technology Commission [Z181100001718127]
FX This work was supported by grants from the National Natural Science
   Foundation of China (No. 81470139), Beijing Municipal Science and
   Technology Commission (No. Z181100001718127).
CR Adhikari N, 2018, J NEURO-ONCOL, V139, P153, DOI 10.1007/s11060-018-2856-y
   Birnbaum T, 2012, J NEURO-ONCOL, V109, P285, DOI 10.1007/s11060-012-0891-7
   Bromberg JEC, 2019, LANCET ONCOL, V20, P216, DOI 10.1016/S1470-2045(18)30747-2
   Camilleri-Broët S, 2006, BLOOD, V107, P190, DOI 10.1182/blood-2005-03-1024
   Citterio G, 2015, EXPERT OPIN PHARMACO, V16, P2569, DOI 10.1517/14656566.2015.1088828
   Ferreri AJM, 2002, NEUROLOGY, V58, P1513, DOI 10.1212/WNL.58.10.1513
   Ferreri AJM, 2016, LANCET HAEMATOL, V3, pE217, DOI 10.1016/S2352-3026(16)00036-3
   Ferreri AJM, 2009, LANCET, V374, P1512, DOI 10.1016/S0140-6736(09)61416-1
   Grommes C, 2019, BLOOD, V133, P436, DOI 10.1182/blood-2018-09-875732
   Houillier C, 2015, NEUROLOGY, V84, P325, DOI 10.1212/WNL.0000000000001158
   Illerhaus G, 2016, LANCET HAEMATOL, V3, pE388, DOI 10.1016/S2352-3026(16)30050-3
   Löw S, 2018, THER ADV NEUROL DISO, V11, DOI 10.1177/1756286418793562
   Novakovic BJ, 2012, RADIOL ONCOL, V46, P346, DOI 10.2478/v10019-012-0048-5
   Olson JE, 2002, CANCER, V95, P1504, DOI 10.1002/cncr.10851
   Omuro A, 2015, LANCET HAEMATOL, V2, pE251, DOI 10.1016/S2352-3026(15)00074-5
   Omuro A, 2015, BLOOD, V125, P1403, DOI 10.1182/blood-2014-10-604561
   Rubenstein JL, 2013, J CLIN ONCOL, V31, P3061, DOI 10.1200/JCO.2012.46.9957
   Salamoon M, 2013, MED ONCOL, V30, DOI 10.1007/s12032-013-0690-9
   Schmitt AM, 2019, HEMATOL ONCOL, V37, P548, DOI 10.1002/hon.2666
   Schorb E, 2016, BMC CANCER, V16, DOI 10.1186/s12885-016-2311-4
   Song Y, 2017, INT J HEMATOL, V106, P612, DOI 10.1007/s12185-017-2316-z
   Thiel E, 2010, LANCET ONCOL, V11, P1036, DOI 10.1016/S1470-2045(10)70229-1
   Tierney JF, 2007, TRIALS, V8, DOI 10.1186/1745-6215-8-16
   Wang XX, 2014, LEUKEMIA LYMPHOMA, V55, P2497, DOI 10.3109/10428194.2014.889823
   Wu JJ, 2018, J NEURO-ONCOL, V140, P427, DOI 10.1007/s11060-018-2970-x
   Zheng XH, 2020, CHINESE MED J-PEKING, V133, P74, DOI 10.1097/CM9.0000000000000568
NR 26
TC 6
Z9 6
U1 1
U2 10
PU FRONTIERS MEDIA SA
PI LAUSANNE
PA AVENUE DU TRIBUNAL FEDERAL 34, LAUSANNE, CH-1015, SWITZERLAND
SN 2234-943X
J9 FRONT ONCOL
JI Front. Oncol.
PD JUL 31
PY 2020
VL 10
AR 1213
DI 10.3389/fonc.2020.01213
PG 10
WC Oncology
WE Science Citation Index Expanded (SCI-EXPANDED)
SC Oncology
GA ND1BG
UT WOS:000561640900001
PM 32903796
OA gold, Green Published
DA 2024-06-03
ER

PT J
AU Lee, SW
   Jung, TY
   Baek, HJ
   Kim, SK
   Lee, KH
AF Lee, Seung-won
   Jung, Tae-Young
   Baek, Hee-Jo
   Kim, Seul-Kee
   Lee, Kyung-Hwa
TI Dural-Based Primary Central Nervous System Lymphoma with Bone Invasion
SO WORLD NEUROSURGERY
LA English
DT Article
DE Anaplastic large cell lymphoma; Anaplastic lymphoma kinase; Bone
   invasion; Primary central nervous system lymphoma; Radiology
ID LARGE-CELL LYMPHOMA
AB BACKGROUND: Primary central nervous system lymphoma (PCNSL) occurs frequently in a deep intraparenchymal location. It rarely occurs in the meninges, and bone invasion is uncommon.
   CASE DESCRIPTION: A 12-year-old boy was admitted to our hospital with a history of headache and seizures. Magnetic resonance imaging showed a 4-cmsized dural-based mass with osteolytic bone change. Craniotomy and tumor removal were performed. Operative findings showed a dural-based hard tumor, including necrosis and hemorrhage, and the skull was focally destroyed by tumor cells. The tumor was completely removed. Pathologically, large atypical cells with pleomorphic nuclei and frequent mitoses were found. The tumor cells were immune-positive for CD30, epithelial cell antigen, and anaplastic lymphoma kinase. The final diagnosis was anaplastic lymphoma kinaseepositive anaplastic large cell lymphoma (ALCL). There was no evidence of systemic cancer. The boy underwent chemotherapy following the Non-Hodgkin Lymphoma-Berlin-Frankfurt-Munster protocol. There was no recurrence after a 16month chemotherapy- off period.
   CONCLUSIONS: ALCL is not a common type of PCNSL, and central nervous system ALCL frequently involves the dura and meninges compared with PCNSL in general. However, osteolytic bone lesions are rarely seen in ALCL. This case thus represents a rare case of dural-based ALCL with bone invasion.
C1 [Lee, Seung-won; Jung, Tae-Young] Chonnam Natl Univ, Chonnam Natl Univ Hosp, Dept Neurosurg, Med Sch, Gwangju, South Korea.
   [Baek, Hee-Jo] Chonnam Natl Univ, Chonnam Natl Univ Hosp, Dept Pediat, Med Sch, Gwangju, South Korea.
   [Kim, Seul-Kee] Chonnam Natl Univ, Chonnam Natl Univ Hosp, Dept Radiol, Med Sch, Gwangju, South Korea.
   [Lee, Kyung-Hwa] Chonnam Natl Univ, Chonnam Natl Univ Hosp, Dept Pathol, Med Sch, Gwangju, South Korea.
   [Lee, Kyung-Hwa] Chonnam Natl Univ, Hwasun Hosp, Gwangju, South Korea.
C3 Chonnam National University; Chonnam National University Hospital;
   Chonnam National University; Chonnam National University Hospital;
   Chonnam National University; Chonnam National University Hospital;
   Chonnam National University; Chonnam National University Hospital;
   Chonnam National University
RP Jung, TY (corresponding author), Chonnam Natl Univ, Chonnam Natl Univ Hosp, Dept Neurosurg, Med Sch, Gwangju, South Korea.
EM jung-ty@chonnam.ac.kr
RI Kim, Seul Kee/A-6076-2015; Kim, Won Seog/C-9613-2011
OI Kim, Seul Kee/0000-0002-1508-5057; 
FU Basic Science Research Program through the National Research Foundation
   of Korea (NRF) - Ministry of Science, the Information and Communications
   Technology (ICT), and Future Planning [2017R1A1A1A05001020]
FX This study was supported by the Basic Science Research Program through
   the National Research Foundation of Korea (NRF), funded by the Ministry
   of Science, the Information and Communications Technology (ICT), and
   Future Planning (2017R1A1A1A05001020).
CR Bühring U, 2001, NEUROLOGY, V57, P393, DOI 10.1212/WNL.57.3.393
   Chan WC, 1997, BLOOD, V89, P3909
   Commins Deborah L, 2006, Neurosurg Focus, V21, pE2
   Ferreri AJM, 2002, NEUROLOGY, V58, P1513, DOI 10.1212/WNL.58.10.1513
   George DH, 2003, AM J SURG PATHOL, V27, P487, DOI 10.1097/00000478-200304000-00008
   HOCHBERG FH, 1988, J NEUROSURG, V68, P835, DOI 10.3171/jns.1988.68.6.0835
   Houillier C, 2020, NEUROLOGY, V94, pE1027, DOI 10.1212/WNL.0000000000008900
   Kaku MV, 2017, NEUROL INDIA, V65, P402, DOI 10.4103/neuroindia.NI_1272_15
   Kim MK, 2013, INT J CLIN EXP PATHO, V6, P1643
   Kuntegowdenahalli LC, 2015, J CANCER RES THER, V11, P943, DOI 10.4103/0973-1482.162115
   Nomura M, 2013, MOL CLIN ONCOL, V1, P655, DOI 10.3892/mco.2013.110
   Ruf S, 2018, PEDIATR BLOOD CANCER, V65, DOI 10.1002/pbc.27003
   Rupani A, 2005, J Postgrad Med, V51, P326
   Thorer H, 2014, HAEMATOLOGICA, V99, DOI 10.3324/haematol.2014.109553
   Villano JL, 2011, BRIT J CANCER, V105, P1414, DOI 10.1038/bjc.2011.357
   Woessmann W, 2005, BLOOD, V105, P948, DOI 10.1182/blood-2004-03-0973
NR 16
TC 6
Z9 6
U1 0
U2 3
PU ELSEVIER SCIENCE INC
PI NEW YORK
PA STE 800, 230 PARK AVE, NEW YORK, NY 10169 USA
SN 1878-8750
EI 1878-8769
J9 WORLD NEUROSURG
JI World Neurosurg.
PD JUL
PY 2020
VL 139
BP 415
EP 418
DI 10.1016/j.wneu.2020.04.164
PG 4
WC Clinical Neurology; Surgery
WE Science Citation Index Expanded (SCI-EXPANDED)
SC Neurosciences & Neurology; Surgery
GA NP0SP
UT WOS:000569893700010
PM 32360734
DA 2024-06-03
ER

PT J
AU Zeng, X
   Lu, XF
   Li, XL
   Peng, LL
   Chen, LG
AF Zeng, Xu
   Lu, Xiaofei
   Li, Xinlong
   Peng, Lilei
   Chen, Ligang
TI A case report of primary central nervous system lymphoma
SO JOURNAL OF INTERNATIONAL MEDICAL RESEARCH
LA English
DT Article
DE Primary central nervous system lymphoma; case report; diagnosis; immune
   dysfunction; imaging; positron-emission tomography computed tomography;
   corticosteroids; stereotactic biopsy
AB Most patients with primary central system lymphoma (PCNSL) have immune dysfunction. PCNSL without immune dysfunction is rare and extremely challenging to diagnose. Here, we report the case of a 52-year-old woman without immune dysfunction who presented with PCNSL. The patient died a few months after diagnosis and during treatment. A review of this PCNSL patient's case highlighted that poor interpretation of imaging features and the poor correlation of laboratory test results with clinical findings led to a difficulty in making a diagnosis and administering the best treatment. For an accurate diagnosis of early stage PCNSL, positron-emission tomography computed tomography and corticosteroids should be used cautiously before stereotactic biopsy.
C1 [Zeng, Xu; Li, Xinlong; Peng, Lilei; Chen, Ligang] Southwest Med Univ, Affiliated Hosp, Dept Neurosurg, Luzhou 646000, Peoples R China.
   [Lu, Xiaofei] Southwest Med Univ, Affiliated Hosp, Dept Radiol, Luzhou, Peoples R China.
   [Zeng, Xu; Li, Xinlong; Peng, Lilei; Chen, Ligang] Neurosurg Clin Med Res Ctr Sichuan Prov, Wuhan, Peoples R China.
   [Zeng, Xu; Li, Xinlong; Peng, Lilei; Chen, Ligang] Academician Expert Workstn Sichuan Prov, Ziyang, Peoples R China.
C3 Southwest Medical University; Southwest Medical University
RP Chen, LG (corresponding author), Southwest Med Univ, Affiliated Hosp, Dept Neurosurg, Luzhou 646000, Peoples R China.
EM chengligang.cool@163.com
RI Li, Xinlong/IQU-8269-2023
OI Li, Xinlong/0000-0001-7349-2382
CR Bathla G, 2016, CLIN RADIOL, V71, P602, DOI 10.1016/j.crad.2016.02.006
   Fox CP, 2019, BRIT J HAEMATOL, V184, P348, DOI 10.1111/bjh.15661
   Izquierdo C, 2016, NEURO-ONCOLOGY, V18, P707, DOI 10.1093/neuonc/nov197
   Jaffe ES., 2008, WHO CLASSIFICATION T
   Lewerenz Jan, 2009, BMJ Case Rep, V2009, DOI 10.1136/bcr.08.2008.0752
   Ostrom QT, 2015, NEURO-ONCOLOGY, V16, P1, DOI [10.1093/neuonc/nou327, 10.1093/neuonc/nox158, 10.1093/neuonc/nou223, 10.1093/neuonc/nov189]
   Sutherland T, 2012, J MED IMAG RADIAT ON, V56, P295, DOI 10.1111/j.1754-9485.2012.02366.x
NR 7
TC 6
Z9 6
U1 0
U2 4
PU SAGE PUBLICATIONS LTD
PI LONDON
PA 1 OLIVERS YARD, 55 CITY ROAD, LONDON EC1Y 1SP, ENGLAND
SN 0300-0605
EI 1473-2300
J9 J INT MED RES
JI J. Int. Med. Res.
PD JUL
PY 2020
VL 48
IS 7
AR 0300060520937839
DI 10.1177/0300060520937839
PG 5
WC Medicine, Research & Experimental; Pharmacology & Pharmacy
WE Science Citation Index Expanded (SCI-EXPANDED)
SC Research & Experimental Medicine; Pharmacology & Pharmacy
GA MR8DH
UT WOS:000553820900001
PM 32660288
OA gold, Green Published
DA 2024-06-03
ER

PT J
AU He, YX
   Qu, CX
   He, YY
   Shao, J
   Gao, Q
AF He, Ye-Xin
   Qu, Chong-Xiao
   He, Yuan-Yan
   Shao, Jia
   Gao, Qiang
TI Conventional MR and DW imaging findings of cerebellar primary CNS
   lymphoma: comparison with high-grade glioma
SO SCIENTIFIC REPORTS
LA English
DT Article
ID NERVOUS-SYSTEM LYMPHOMA; DIFFUSION; DIFFERENTIATION; GLIOBLASTOMAS
AB Primary central nervous system lymphomas (PCNSLs) and high-grade gliomas (HGGs) arising in the cerebellum is extremely low, making the differential diagnosis difficult or even impossible. The purpose of this study was to define the MR features of cerebellar PCNSL in immunocompetent patients, and to determine whether a combination of conventional MR and DW imaging can assist in the differentiation of PCNSLs and HGGs. Twelve PCNSLs and 15 HGGs confirmed by pathological analysis were retrospectively identified. The apparent diffusion coefficient (ADC) and conventional MRI parameters were compared for differences between PCNSL and HGG groups using the independent sample t test or chi-square test. Both ADC(min) and ADC(total) values were lower in the PCNSL group than those in the HGG group (ADC(min): 0.53 x 10(-3) vs. 0.83 x 10(-3) mm(2)/sec, P<0.001; ADC(total): 0.66 x 10(-3) vs. 0.98 x 10(-3) mm(2)/sec, P=0.001). As for conventional MR features, there were significant difference in the tumor size, enhancement patterns, the presence of cystic changes, edema degree and streak-like edema (all P<0.01); but there were no significant difference in lesion type, the presence of bleeding, and involvement of brain surface between two groups (P=0.554, 0.657 and 0.157, respectively). The results revealed that several conventional MR features, including enhancement patterns, branch-like enhancement and streak-like edema may be useful for the differentiation of PCNSL and HGG in cerebellum and, when combined with ADC values, further improve the discriminating ability.
C1 [He, Ye-Xin; Gao, Qiang] Affiliated Peoples Hosp Shanxi Med Univ, Shanxi Prov Peoples Hosp, Dept Radiol, Taiyuan 030012, Peoples R China.
   [Qu, Chong-Xiao] Affiliated Peoples Hosp Shanxi Med Univ, Shanxi Prov Peoples Hosp, Dept Pathol, Taiyuan 030012, Peoples R China.
   [He, Yuan-Yan; Shao, Jia] Shanxi Med Univ, Dept Med Imaging, Taiyuan 030001, Peoples R China.
C3 Shanxi People's Hospital; Shanxi People's Hospital; Shanxi Medical
   University
RP He, YX (corresponding author), Affiliated Peoples Hosp Shanxi Med Univ, Shanxi Prov Peoples Hosp, Dept Radiol, Taiyuan 030012, Peoples R China.
EM heyexinty2000@sina.com
RI Gao, Qiang/T-8064-2018
FU Doctoral Startup Research Fund of Shanxi Provincial People's Hospital;
   Key Research and Development (RAMP;D) Projects of Shanxi Province
   [201903D321191]
FX This work was supported by the Doctoral Startup Research Fund of Shanxi
   Provincial People's Hospital (NO.b201612), and Key Research and
   Development (R&D) Projects of Shanxi Province (201903D321191).
CR Alcaide-Leon P, 2017, AM J NEURORADIOL, V38, P1145, DOI 10.3174/ajnr.A5173
   Bao SX, 2019, MAGN RESON MED SCI, V18, P53, DOI 10.2463/mrms.mp.2017-0135
   Brandao LA, 2016, NEUROIMAG CLIN N AM, V26, P511, DOI 10.1016/j.nic.2016.06.004
   Doskaliyev A, 2012, EUR J RADIOL, V81, P339, DOI 10.1016/j.ejrad.2010.11.005
   Horger M, 2009, AM J ROENTGENOL, V193, P1384, DOI 10.2214/AJR.09.2486
   Hu YC, 2014, SCI REP-UK, V4, DOI 10.1038/srep07208
   Kerbauy MN, 2017, RADIOTHER ONCOL, V122, P352, DOI 10.1016/j.radonc.2016.12.033
   Kikuchi K, 2016, J NEURORADIOLOGY, V43, P260, DOI 10.1016/j.neurad.2015.10.006
   Li B, 2019, EUR RADIOL, V29, P5330, DOI 10.1007/s00330-019-06080-4
   Lin X, 2017, AM J NEURORADIOL, V38, P485, DOI 10.3174/ajnr.A5023
   Lu SS, 2017, J COMPUT ASSIST TOMO, V41, P898, DOI 10.1097/RCT.0000000000000622
   Luciani A, 2008, RADIOLOGY, V249, P891, DOI 10.1148/radiol.2493080080
   Makino K, 2018, WORLD NEUROSURG, V112, pE1, DOI 10.1016/j.wneu.2017.10.141
   Malikova H, 2016, CANCER IMAGING, V16, DOI 10.1186/s40644-016-0098-9
   Razek AAKA, 2012, CANCER IMAGING, V12, P452, DOI 10.1102/1470-7330.2012.0041
   Sanai N, 2011, J NEUROSURG, V115, P3, DOI 10.3171/2011.2.JNS10998
   Schob S, 2016, PLOS ONE, V11, DOI 10.1371/journal.pone.0161386
   Sutherland T, 2012, J MED IMAG RADIAT ON, V56, P295, DOI 10.1111/j.1754-9485.2012.02366.x
   Toh CH, 2008, AM J NEURORADIOL, V29, P471, DOI 10.3174/ajnr.A0872
   Wang S, 2011, AM J NEURORADIOL, V32, P507, DOI 10.3174/ajnr.A2333
   Wen JB, 2017, J COMPUT ASSIST TOMO, V41, P904, DOI 10.1097/RCT.0000000000000636
   Zhang D, 2010, KOREAN J RADIOL, V11, P269, DOI 10.3348/kjr.2010.11.3.269
NR 22
TC 6
Z9 6
U1 0
U2 7
PU NATURE PORTFOLIO
PI BERLIN
PA HEIDELBERGER PLATZ 3, BERLIN, 14197, GERMANY
SN 2045-2322
J9 SCI REP-UK
JI Sci Rep
PD JUN 19
PY 2020
VL 10
IS 1
AR 10007
DI 10.1038/s41598-020-67080-9
PG 9
WC Multidisciplinary Sciences
WE Science Citation Index Expanded (SCI-EXPANDED)
SC Science & Technology - Other Topics
GA MC6WG
UT WOS:000543424000012
PM 32561819
OA Green Published, gold
DA 2024-06-03
ER

PT J
AU Miyakita, Y
   Ohno, M
   Takahashi, M
   Kurihara, H
   Katai, H
   Narita, Y
AF Miyakita, Yasuji
   Ohno, Makoto
   Takahashi, Masamichi
   Kurihara, Hiroaki
   Katai, Hitoshi
   Narita, Yoshitaka
TI Usefulness of carbon-11-labeled methionine positron-emission tomography
   for assessing the treatment response of primary central nervous system
   lymphoma
SO JAPANESE JOURNAL OF CLINICAL ONCOLOGY
LA English
DT Article
DE central nervous system; lymphoma; magnetic resonance imaging;
   methionine; positron-emission tomography
ID C-11-METHIONINE PET; F-18-FDG PET; FOLLOW-UP; DIAGNOSIS; CRITERIA; MRI
AB Background: Primary central nervous system lymphoma (PCNSL) responds relatively quickly to chemotherapy or radiotherapy. However, determination of a complete response after treatment is often difficult because of extremely light residual contrast enhancement on magnetic resonance images due to the effects of microhemorrhages and scar tissue formation. These small enhancing lesions define an unconfirmed complete response. The aim of this study was to investigate the usefulness of carbon-11-labeled methionine (C-11-Met) positron-emission tomography (PET) for determining the treatment response of PCNSL.
   Methods: Data for 36 patients who were treated for PCNSL between 2011 and 2015 and underwent magnetic resonance imaging and C-11-Met PET were reviewed. Magnetic resonance imaging findings were classified as complete response, unconfirmed complete response, and tumor mass (a composite of partial response, stable disease and progressive disease). PET images were evaluated, standardized uptake values were quantified, and the tumor-to-normal tissue count ratio (TNR) was calculated. Receiver operating characteristic curves were generated to determine the optimal cutoff TNRs.
   Results: The optimal TNRs for differentiating complete response and unconfirmed complete response from tumor mass were 1.83 (area under the curve, 0.951) and 1.80 (area under the curve, 0.932), respectively. The corresponding sensitivity and specificity values for the diagnosis of tumor mass were 82.4 and 100%, respectively, in the complete response group and 85.3 and 85%, respectively, in the unconfirmed complete response group.
   Conclusions: A TNR of >= 1.80 can aid in the detection of active PCNSL using C-11-Met PET. Thus, C-11-Met-PET may be a useful tool for accurate evaluation of the treatment efficacy in PCNSL.
C1 [Miyakita, Yasuji; Ohno, Makoto; Takahashi, Masamichi; Narita, Yoshitaka] Natl Canc Ctr, Dept Neurosurg & Neuro Oncol, Chuo Ku, 5-1-1 Tsukiji, Tokyo 1040045, Japan.
   [Miyakita, Yasuji; Katai, Hitoshi] Juntendo Univ, Course Adv Clin Res Canc, Grad Sch Med, Bunkyo Ku, Tokyo, Japan.
   [Kurihara, Hiroaki] Natl Canc Ctr, Dept Diagnost Radiol, Chuo Ku, Tokyo, Japan.
C3 National Cancer Center - Japan; Juntendo University; National Cancer
   Center - Japan
RP Narita, Y (corresponding author), Natl Canc Ctr, Dept Neurosurg & Neuro Oncol, Chuo Ku, 5-1-1 Tsukiji, Tokyo 1040045, Japan.
EM yonarita@ncc.go.jp
RI Takahashi, Masamichi/GRJ-2866-2022
OI Takahashi, Masamichi/0000-0001-8792-1993
FU Ministry of Education, Science and Culture of Japan [15 K10350]
FX This study was supported by a Grant-in-Aid for Scientific Research from
   the Ministry of Education, Science and Culture of Japan (no. 15 K10350).
CR Abrey LE, 2005, J CLIN ONCOL, V23, P5034, DOI 10.1200/JCO.2005.13.524
   Abrey LE, 1998, J CLIN ONCOL, V16, P859, DOI 10.1200/JCO.1998.16.3.859
   Ahn SY, 2018, CLIN NUCL MED, V43, pE259, DOI 10.1097/RLU.0000000000002154
   Akobeng AK, 2007, ACTA PAEDIATR, V96, P644, DOI 10.1111/j.1651-2227.2006.00178.x
   [Anonymous], 2017, Neurol Med Chir (Tokyo), V57, P9, DOI 10.2176/nmc.sup.2017-0001
   García-Garzon JR, 2016, CLIN NUCL MED, V41, P664, DOI 10.1097/RLU.0000000000001258
   Go JL, 2006, NEUROSURG FOCUS, V21, pE4
   Jang SJ, 2012, CLIN NUCL MED, V37, pE241, DOI 10.1097/RLU.0b013e318252d1ea
   Kawai N, 2013, BIOMED RES INT, V2013, DOI 10.1155/2013/247152
   Kawase Y, 2011, MOL IMAGING BIOL, V13, P1284, DOI 10.1007/s11307-010-0447-1
   Küker W, 2005, NEUROLOGY, V65, P1129, DOI 10.1212/01.wnl.0000178894.51436.54
   LANGSTROM B, 1987, J NUCL MED, V28, P1037
   OGAWA T, 1994, RADIOGRAPHICS, V14, P101, DOI 10.1148/radiographics.14.1.8128041
   Omuro AMP, 2005, ARCH NEUROL-CHICAGO, V62, P1595, DOI 10.1001/archneur.62.10.1595
   Omuro Antonio M P, 2006, Neurosurg Focus, V21, pE12
   SAWATAISHI J, 1992, NEURORADIOLOGY, V34, P517, DOI 10.1007/BF00598964
   Schaller B, 2004, NEUROBIOL DIS, V15, P437, DOI 10.1016/j.nbd.2003.11.023
   Singhal T, 2012, J NUCL MED, V53, P1709, DOI 10.2967/jnumed.111.102533
   Yamaguchi S, 2015, ACTA NEUROCHIR, V157, P187, DOI 10.1007/s00701-014-2290-7
   Yamaguchi S, 2014, ANN NUCL MED, V28, P603, DOI 10.1007/s12149-014-0851-8
NR 20
TC 6
Z9 6
U1 0
U2 1
PU OXFORD UNIV PRESS
PI OXFORD
PA GREAT CLARENDON ST, OXFORD OX2 6DP, ENGLAND
SN 0368-2811
EI 1465-3621
J9 JPN J CLIN ONCOL
JI Jpn. J. Clin. Oncol.
PD MAY
PY 2020
VL 50
IS 5
BP 512
EP 518
DI 10.1093/jjco/hyaa010
PG 7
WC Oncology
WE Science Citation Index Expanded (SCI-EXPANDED)
SC Oncology
GA NN9CI
UT WOS:000569084400004
PM 32129443
OA Green Submitted, Bronze
DA 2024-06-03
ER

PT J
AU Mahale, P
   Herr, MM
   Engels, EA
   Pfeiffer, RM
   Shiels, MS
AF Mahale, Parag
   Herr, Megan M.
   Engels, Eric A.
   Pfeiffer, Ruth M.
   Shiels, Meredith S.
TI Autoimmune conditions and primary central nervous system lymphoma risk
   among older adults
SO BRITISH JOURNAL OF HAEMATOLOGY
LA English
DT Article
DE primary central nervous system lymphoma; autoimmune conditions;
   SEER-Medicare; systemic lupus erythematosus; myasthenia gravis
ID NON-HODGKIN-LYMPHOMA; SURVIVAL
AB Primary central nervous system lymphoma (PCNSL) risk is highly increased in immunosuppressed individuals, such as those with human immunodeficiency virus infection and solid organ transplant recipients, but rates are increasing among immunocompetent older adults (age >= 65 years). We utilized data from a large, nationally-representative cohort of older adults in the United States and found that PCNSL is significantly associated with systemic lupus erythematosus, polyarteritis nodusa, autoimmune hepatitis, myasthenia gravis and uveitis. Immunosuppressive drugs given to treat these conditions may increase PCNSL risk, but these associations cannot explain the observed temporal increase in PCNSL rates, given the low prevalence of these conditions.
C1 [Mahale, Parag; Herr, Megan M.; Engels, Eric A.; Pfeiffer, Ruth M.; Shiels, Meredith S.] Natl Canc Inst, Div Canc Epidmiol, Genetics, Rockville, MD USA.
   [Herr, Megan M.] Roswell Pk Comprehens Canc Ctr, Dept Med, Buffalo, NY USA.
   Natl Canc Inst, Room 6E214, Rockville, MD 20850 USA.
C3 National Institutes of Health (NIH) - USA; NIH National Cancer Institute
   (NCI); Roswell Park Comprehensive Cancer Center; National Institutes of
   Health (NIH) - USA; NIH National Cancer Institute (NCI)
RP Mahale, P (corresponding author), Natl Canc Inst, Div Canc Epidmiol, Genetics, Rockville, MD USA.
EM parag.mahale@nih.gov
OI Mahale, Parag/0000-0003-1285-3310
FU NATIONAL CANCER INSTITUTE [ZIACP010150] Funding Source: NIH RePORTER;
   Intramural NIH HHS [Z99 CA999999] Funding Source: Medline; NCI NIH HHS
   Funding Source: Medline
CR Anderson LA, 2009, INT J CANCER, V125, P398, DOI 10.1002/ijc.24287
   Balci MA, 2017, LUPUS, V26, P1224, DOI 10.1177/0961203317691370
   Chan CC, 2011, ONCOLOGIST, V16, P1589, DOI 10.1634/theoncologist.2011-0210
   DUNNETT CW, 1955, J AM STAT ASSOC, V50, P1096, DOI 10.2307/2281208
   Engels EA, 2011, AM J EPIDEMIOL, V174, P860, DOI 10.1093/aje/kwr146
   Fallah M, 2014, ANN ONCOL, V25, P2025, DOI 10.1093/annonc/mdu365
   Finelli PF, 2005, J NEURO-ONCOL, V74, P91, DOI 10.1007/s11060-004-5676-1
   Gibson Todd M, 2014, AIDS, V28, P2313, DOI 10.1097/QAD.0000000000000428
   Grommes C, 2017, J CLIN ONCOL, V35, P2410, DOI 10.1200/JCO.2017.72.7602
   MACMAHON EME, 1991, LANCET, V338, P969, DOI 10.1016/0140-6736(91)91837-K
   Mahale P, 2018, AM J TRANSPLANT, V18, P453, DOI 10.1111/ajt.14465
   Shiels MS, 2016, BRIT J HAEMATOL, V174, P417, DOI 10.1111/bjh.14073
   Shiels MS, 2013, CANCER EPIDEM BIOMAR, V22, P1069, DOI 10.1158/1055-9965.EPI-13-0040
   Villano JL, 2011, BRIT J CANCER, V105, P1414, DOI 10.1038/bjc.2011.357
   Warren Joan L, 2002, Med Care, V40, pIV
NR 15
TC 6
Z9 9
U1 0
U2 4
PU WILEY
PI HOBOKEN
PA 111 RIVER ST, HOBOKEN 07030-5774, NJ USA
SN 0007-1048
EI 1365-2141
J9 BRIT J HAEMATOL
JI Br. J. Haematol.
PD FEB
PY 2020
VL 188
IS 4
BP 516
EP 521
DI 10.1111/bjh.16222
PG 6
WC Hematology
WE Science Citation Index Expanded (SCI-EXPANDED)
SC Hematology
GA KM7LI
UT WOS:000514321500008
PM 31625136
OA Green Accepted, hybrid
DA 2024-06-03
ER

PT J
AU Chen, CY
   Zhuo, HY
   Wei, XW
   Ma, XL
AF Chen, Chaoyue
   Zhuo, Hongyu
   Wei, Xiawei
   Ma, Xuelei
TI Contrast-Enhanced MRI Texture Parameters as Potential Prognostic Factors
   for Primary Central Nervous System Lymphoma Patients Receiving High-Dose
   Methotrexate-Based Chemotherapy
SO CONTRAST MEDIA & MOLECULAR IMAGING
LA English
DT Article
ID PRIMARY-CNS-LYMPHOMA; FEATURES; GLIOBLASTOMA; SURVIVAL; TRENDS
AB Introduction. The purpose of this study was to evaluate the prognostic value of texture features on contrast-enhanced magnetic resonance imaging (MRI) for patients with primary central nervous system lymphoma (PCNSL). Methods. In this retrospective study, fifty-two patients diagnosed with PCNSL were enrolled from October 2010 to March 2017. The texture feature of tumor tissue on the histogram-based matrix (histo-) and the grey-level co-occurrence matrix (GLCM) was retrieved by contrast-enhanced T1-weighted imaging before any antitumor treatment. Receiver operating characteristic curve analyses were performed to obtain their optimal cutoff values, based on which we dichotomized patients into subgroups. The Kaplan-Meier analyses were conducted to compare overall survival (OS) of subgroups, and multivariate Cox regression analyses were used to determine if they could be taken as independent prognostic factors. Results. Ten texture features were extracted from the MR image, including Energy, Entropy, Kurtosis, Skewness on the histogram-based matrix, and Correlation, Contrast, Dissimilarity, Energy, Entropy, and Homogeneity on the grey-level co-occurrence matrix. Three of them (GLCM-Contrast, GLCM-Dissimilarity, and GLCM-Homogeneity) are shown to be significant in relation to overall survival (OS). The multivariate Cox regression analyses suggest that GLCM-Homogeneity could be taken as independent predictors. Conclusions. The texture features of contrast-enhanced magnetic resonance imaging (MRI) could potentially serve as prognostic biomarkers for PCNSL patients.
C1 [Chen, Chaoyue; Zhuo, Hongyu; Wei, Xiawei; Ma, Xuelei] Sichuan Univ, West China Hosp, State Key Lab Biotherapy, Chengdu, Sichuan, Peoples R China.
   [Chen, Chaoyue; Zhuo, Hongyu; Wei, Xiawei; Ma, Xuelei] Sichuan Univ, West China Hosp, Ctr Canc, Chengdu, Sichuan, Peoples R China.
   [Chen, Chaoyue; Zhuo, Hongyu; Wei, Xiawei; Ma, Xuelei] Collaborat Innovat Ctr Biotherapy, Chengdu, Sichuan, Peoples R China.
   [Chen, Chaoyue] Sichuan Univ, West China Hosp, Dept Neurosurg, Chengdu, Sichuan, Peoples R China.
   [Zhuo, Hongyu; Ma, Xuelei] Sichuan Univ, West China Hosp, Ctr Canc, Dept Biotherapy, Chengdu, Sichuan, Peoples R China.
C3 Sichuan University; Sichuan University; Sichuan University; Sichuan
   University
RP Wei, XW; Ma, XL (corresponding author), Sichuan Univ, West China Hosp, State Key Lab Biotherapy, Chengdu, Sichuan, Peoples R China.; Wei, XW; Ma, XL (corresponding author), Sichuan Univ, West China Hosp, Ctr Canc, Chengdu, Sichuan, Peoples R China.; Wei, XW; Ma, XL (corresponding author), Collaborat Innovat Ctr Biotherapy, Chengdu, Sichuan, Peoples R China.; Ma, XL (corresponding author), Sichuan Univ, West China Hosp, Ctr Canc, Dept Biotherapy, Chengdu, Sichuan, Peoples R China.
EM chaoyuechen01@gmail.com; zhuohongyu_123@163.com; xiaweiwei@scu.edu.cn;
   drmaxuelei@gmail.com
CR Aker M, 2019, DIS COLON RECTUM, V62, P163, DOI 10.1097/DCR.0000000000001224
   Blasel S, 2018, J NEUROL, V265, P647, DOI 10.1007/s00415-018-8737-7
   Castellano G, 2004, CLIN RADIOL, V59, P1061, DOI 10.1016/j.crad.2004.07.008
   Crombé A, 2019, J MAGN RESON IMAGING, V50, P497, DOI 10.1002/jmri.26589
   del Rio MS, 2009, ONCOLOGIST, V14, P526, DOI 10.1634/theoncologist.2008-0236
   Fitzsimmons A, 2005, HEMATOL ONCOL CLIN N, V19, P689, DOI 10.1016/j.hoc.2005.05.009
   Kanazawa T, 2018, WORLD NEUROSURG, V120, pE1208, DOI 10.1016/j.wneu.2018.09.044
   Kassner A, 2010, AM J NEURORADIOL, V31, P809, DOI 10.3174/ajnr.A2061
   Ko ES, 2016, MEDICINE, V95, DOI 10.1097/MD.0000000000002453
   KROGHJENSEN M, 1995, LEUKEMIA LYMPHOMA, V19, P223
   Kunimatsu A, 2018, MAGN RESON MED SCI, V17, P50, DOI 10.2463/mrms.mp.2017-0044
   Nioche C, 2018, CANCER RES, V78, P4786, DOI 10.1158/0008-5472.CAN-18-0125
   O'Brien PC, 2006, INT J RADIAT ONCOL, V64, P408, DOI 10.1016/j.ijrobp.2005.07.958
   Panageas KS, 2005, CANCER-AM CANCER SOC, V104, P2466, DOI 10.1002/cncr.21481
   Schob S, 2018, TRANSL ONCOL, V11, P504, DOI 10.1016/j.tranon.2018.02.006
   Shenkier TN, 2005, J CLIN ONCOL, V23, P2233, DOI 10.1200/JCO.2005.07.109
   Sinicrope K, 2018, NEUROL CLIN, V36, P517, DOI 10.1016/j.ncl.2018.04.008
   Taourel P, 2018, CRIT REV ONCOL HEMAT, V132, P51, DOI 10.1016/j.critrevonc.2018.09.012
   Xiao DD, 2018, CLIN NEUROL NEUROSUR, V173, P84, DOI 10.1016/j.clineuro.2018.08.004
   YOUDEN WJ, 1950, BIOMETRICS, V6, P172, DOI 10.1002/1097-0142(1950)3:1<32::AID-CNCR2820030106>3.0.CO;2-3
   Zhang YY, 2013, ANN NEUROL, V74, P91, DOI 10.1002/ana.23867
NR 21
TC 6
Z9 6
U1 0
U2 6
PU WILEY-HINDAWI
PI LONDON
PA ADAM HOUSE, 3RD FL, 1 FITZROY SQ, LONDON, WIT 5HE, ENGLAND
SN 1555-4309
EI 1555-4317
J9 CONTRAST MEDIA MOL I
JI Contrast Media Mol. Imaging
PD NOV 12
PY 2019
VL 2019
AR 5481491
DI 10.1155/2019/5481491
PG 7
WC Radiology, Nuclear Medicine & Medical Imaging
WE Science Citation Index Expanded (SCI-EXPANDED)
SC Radiology, Nuclear Medicine & Medical Imaging
GA JW1YZ
UT WOS:000502856700001
PM 31777472
OA Green Published, gold
DA 2024-06-03
ER

PT J
AU Fox, J
   Ajinkya, S
   Houston, P
   Lindhorst, S
   Cachia, D
   Olar, A
   Kutluay, E
AF Fox, Jonah
   Ajinkya, Shaun
   Houston, Peter
   Lindhorst, Scott
   Cachia, David
   Olar, Adriana
   Kutluay, Ekrem
TI Seizures in patents with primary central nervous system lymphoma:
   Prevalence and associated features
SO JOURNAL OF THE NEUROLOGICAL SCIENCES
LA English
DT Article
DE PCNSL; Epilepsy; Morbidity; Complications
AB Objective: Primary central nervous system (CNS) lymphoma (PCNSL) is a rare, aggressive, yet highly chemosensitive form of non-Hodgkin lymphoma which is associated with significant morbidity. Very little is known about the long-term risk for and features of seizures associated with this condition.
   Methods: We performed a retrospective and longitudinal analysis of 36 patients with pathologically and radiographically confirmed primary CNS lymphoma to evaluate the incidence, prevalence and features associated with seizures. Demographic, radiographic, histological and electroencephalographic (EEG) data were included as part of the study.
   Results: One-third of patients with primary CNS lymphoma had clinical seizures of which two-thirds occurred at time of initial presentation, while the remainder developed during a mean follow-up time of 1.49 years. The incidence rate of first seizure in PCNSL was 224.4 per 1000 persons, per year. There was a trend towards association with seizures in patients with cortical lesions relative to patients with subcortical lesions. EEG revealed epileptiform discharges in 44.4% of patients with both PCNSL and clinical seizures which suggests that it is a useful diagnostically in a substantial proportion of patients.
   Conclusions: A significant percentage of patients with primary CNS lymphoma develop comorbid seizures during their disease course. Increased awareness and collaboration between neuro-oncologists and epileptologists may enhance and improve care for these patients.
C1 [Fox, Jonah; Ajinkya, Shaun; Kutluay, Ekrem] Med Univ South Carolina, Dept Neurol, Charleston, SC 29425 USA.
   [Houston, Peter; Olar, Adriana] Med Univ South Carolina, Dept Pathol, Charleston, SC 29425 USA.
   [Lindhorst, Scott; Cachia, David; Olar, Adriana] Med Univ South Carolina, Dept Neurosurg, Charleston, SC 29425 USA.
C3 Medical University of South Carolina; Medical University of South
   Carolina; Medical University of South Carolina
RP Fox, J (corresponding author), Med Univ South Carolina, Dept Neurol, Charleston, SC 29425 USA.
EM foxjo@musc.edu
RI Fox, Jonah/L-9036-2019
OI Fox, Jonah/0000-0002-1816-7226
CR Bataille B, 2000, J NEUROSURG, V92, P261, DOI 10.3171/jns.2000.92.2.0261
   Bhagavathi S, 2008, ARCH PATHOL LAB MED, V132, P1830, DOI 10.1043/1543-2165-132.11.1830
   Carnevale J, 2016, HEMATOL ONCOL CLIN N, V30, P1293, DOI 10.1016/j.hoc.2016.07.013
   Chaichana KL, 2009, J NEUROSURG, V111, P282, DOI 10.3171/2009.2.JNS081132
   Chen H, 2017, NEUROLOGY, V88, P1805, DOI 10.1212/WNL.0000000000003911
   Englot Dario J, 2016, Handb Clin Neurol, V134, P267, DOI 10.1016/B978-0-12-802997-8.00016-5
   FINE HA, 1993, ANN INTERN MED, V119, P1093, DOI 10.7326/0003-4819-119-11-199312010-00007
   Gerstner ER, 2010, ARCH NEUROL-CHICAGO, V67, P291, DOI 10.1001/archneurol.2010.3
   Küker W, 2005, J NEURO-ONCOL, V72, P169, DOI 10.1007/s11060-004-3390-7
   Norden AD, 2002, EPILEPSY BEHAV, V3, P219, DOI 10.1016/S1525-5050(02)00029-X
   Phillips EH, 2014, CURR HEMATOL MALIG R, V9, P243, DOI 10.1007/s11899-014-0217-2
   Riva M, 2005, NEUROL SCI, V26, P129, DOI 10.1007/s10072-005-0446-1
   ROSENBLUM ML, 1988, ANN NEUROL, V23, pS13, DOI 10.1002/ana.410230707
   Roth JA, 2015, J CLIN ONCOL, V33, DOI 10.1200/jco.2015.33.7_suppl.77
   Su X, 2015, EPILEPTIC DISORD, V17, P397, DOI 10.1684/epd.2015.0788
   Villano JL, 2011, BRIT J CANCER, V105, P1414, DOI 10.1038/bjc.2011.357
   Yamanaka R, 2017, JPN J CLIN ONCOL, V47, P101, DOI 10.1093/jjco/hyw171
   2018, NEURO ONCOLOGY SUPPL, V20, P1
NR 18
TC 6
Z9 6
U1 0
U2 0
PU ELSEVIER SCIENCE BV
PI AMSTERDAM
PA PO BOX 211, 1000 AE AMSTERDAM, NETHERLANDS
SN 0022-510X
EI 1878-5883
J9 J NEUROL SCI
JI J. Neurol. Sci.
PD MAY 15
PY 2019
VL 400
BP 34
EP 38
DI 10.1016/j.jns.2019.03.011
PG 5
WC Clinical Neurology; Neurosciences
WE Science Citation Index Expanded (SCI-EXPANDED)
SC Neurosciences & Neurology
GA HW6VE
UT WOS:000466828000010
PM 30901566
DA 2024-06-03
ER

PT J
AU Wu, T
   Kang, H
   Zhuang, DX
   Ma, Y
   Lin, ZG
   Suolitiken, D
   Chen, BB
   Xu, XP
AF Wu, Ting
   Kang, Hui
   Zhuang, Dongxiao
   Ma, Yan
   Lin, Zhiguang
   Suolitiken, Dina
   Chen, Bobin
   Xu, Xiaoping
TI The role of ABCB1 polymorphism as a prognostic marker for primary
   central nervous system lymphoma
SO ANNALS OF HEMATOLOGY
LA English
DT Article
DE ABCB1 gene; Primary central nervous system lymphoma; Single nucleotide
   polymorphism; Prognostic factors
ID B-CELL LYMPHOMA; GENE C3435T POLYMORPHISM; MDR1 GENE; ACUTE-LEUKEMIA;
   RISK; ASSOCIATION; METABOLISM; BIOMARKERS; IMPACT; SUSCEPTIBILITY
AB To investigate the possible role of functional single nucleotide polymorphism (SNP) in circadian genes as prognostic markers of primary central nervous system lymphoma (PCNSL). We conducted a prospective study using data from Huashan Hospital 2006-2015 and followed up 91 PCNSL patients until June 30, 2016. The survival of patients with different prognostic factors was compared by log-rank test. Univariate and multivariate analyses were performed by Cox regression. During a long-term follow-up (6-110months), overall survival (OS) was 32months (95% CI, 13.3-91.1) and progression-free survival (PFS) was 23months (95% CI, 9.0-41.0) for the entire cohort. Age (P=0.046, P=0.001) and performance status (PS) score (P=0.013, P=0.003) showed differences in OS and PFS. ABCB1 rs1045642 variant showed significant difference in PFS between patients with CC genotype and those with CT/TT genotypes (P=0.020). In multivariate analysis, age (HR=2.3; 95% CI, 1.2-4.2, P=0.008), PS (HR=2.4; 95% CI, 1.3-4.4, P=0.007), and ABCB1 rs1045642 (HR=1.9; 95% CI, 1.0-3.3, P=0.036) were the independent risk factors for PFS. In our results, the most important prognostic factors associated with higher risk of progression were ABCB1 rs1045642 CC genotype, PS >2, and older age.
C1 [Wu, Ting; Kang, Hui; Ma, Yan; Lin, Zhiguang; Suolitiken, Dina; Chen, Bobin; Xu, Xiaoping] Fudan Univ, Shanghai Med Coll, Huashan Hosp, Dept Hematol, 12 Urumqi Middle Rd, Shanghai 200040, Peoples R China.
   [Zhuang, Dongxiao] Fudan Univ, Shanghai Med Coll, Huashan Hosp, Dept Neurol Surg, Shanghai, Peoples R China.
C3 Fudan University; Fudan University
RP Chen, BB; Xu, XP (corresponding author), Fudan Univ, Shanghai Med Coll, Huashan Hosp, Dept Hematol, 12 Urumqi Middle Rd, Shanghai 200040, Peoples R China.
EM bbchen@fudan.edu.cn; xpxu1111@163.com
RI MA, YAN/HHN-2912-2022
FU Chinese Medicine Scientific Research Foundation of Shanghai Municipal
   Commission of Health and Family Planning [2014JP003A]; Science and
   Technology Development Fund of Bao Shan District [13-E-34]; Shanghai
   Hospital Development Center [16CR2043B]
FX This research was supported/funded by the Chinese Medicine Scientific
   Research Foundation of Shanghai Municipal Commission of Health and
   Family Planning (Grant No. 2014JP003A), the Science and Technology
   Development Fund of Bao Shan District (Grant No. 13-E-34), and the
   Shanghai Hospital Development Center (Grant No. 16CR2043B).
CR Abrey LE, 2006, J CLIN ONCOL, V24, P5711, DOI 10.1200/JCO.2006.08.2941
   Al-Dayel F, 2008, LEUKEMIA LYMPHOMA, V49, P122, DOI 10.1080/10428190701704605
   Aller SG, 2009, SCIENCE, V323, P1718, DOI 10.1126/science.1168750
   Bogacz A, 2013, GINEKOL POL, V84, P781
   Camilleri-Broët S, 2006, BLOOD, V107, P190, DOI 10.1182/blood-2005-03-1024
   Carbone A, 2001, BLOOD, V97, P744, DOI 10.1182/blood.V97.3.744
   Cerhan JR, 2010, BLOOD, V116, P439
   Chen BB, 2013, CHINESE MED J-PEKING, V126, P482, DOI 10.3760/cma.j.issn.0366-6999.20120844
   Dervieux T, 2006, ARTHRITIS RHEUM, V54, P3095, DOI 10.1002/art.22129
   Dolecek TA, 2012, NEURO-ONCOLOGY, V14, pv1, DOI 10.1093/neuonc/nos218
   Ferreri AJM, 2003, J CLIN ONCOL, V21, P266, DOI 10.1200/JCO.2003.09.139
   Garcia-Bournissen F, 2007, LEUKEMIA RES, V31, P1023, DOI 10.1016/j.leukres.2006.08.007
   Gra OA, 2008, AM J HEMATOL, V83, P279, DOI 10.1002/ajh.21113
   Gregers J, 2015, PHARMACOGENOMICS J, V15, P372, DOI 10.1038/tpj.2014.81
   Jamroziak K, 2004, EUR J HAEMATOL, V72, P314, DOI 10.1111/j.1600-0609.2004.00228.x
   Kasenda B, 2013, J NUCL MED, V54, P184, DOI 10.2967/jnumed.112.108654
   Kimchi-Sarfaty C, 2007, SCIENCE, V315, P525, DOI 10.1126/science.1135308
   Kishi S, 2007, BLOOD, V109, P4151, DOI 10.1182/blood-2006-10-054528
   Kreher S, 2015, NEURO-ONCOLOGY, V17, P1016, DOI 10.1093/neuonc/nov046
   Lee KM, 2007, HUM GENET, V122, P525, DOI 10.1007/s00439-007-0431-2
   Li Y, 2011, ASIAN PAC J CANCER P, V12, P2405
   Ma CX, 2015, TUMOR BIOL, V36, P7599, DOI 10.1007/s13277-015-3403-5
   Mao XH, 2014, NEUROL SCI, V35, P233, DOI 10.1007/s10072-013-1491-9
   Morton LM, 2006, PHARMACOGENET GENOM, V16, P537, DOI 10.1097/01.fpc.0000215071.59836.29
   Ni Y, 2016, TUMOR BIOL, V37, P1237, DOI 10.1007/s13277-015-3930-0
   Organista-Nava J, 2010, LEUKEMIA RES, V34, P728, DOI 10.1016/j.leukres.2009.11.027
   Rao DN, 2010, ASIAN PAC J CANCER P, V11, P1063
   Roth P, 2015, EUR J CANCER, V51, P382, DOI 10.1016/j.ejca.2014.10.028
   Suthandiram S, 2014, PHARMACOGENOMICS, V15, P1479, DOI [10.2217/PGS.14.97, 10.2217/pgs.14.97]
   Viñolas N, 2011, LUNG CANCER, V71, P191, DOI 10.1016/j.lungcan.2010.05.005
   Wang SS, 2009, LEUKEMIA, V23, P596, DOI 10.1038/leu.2008.240
   Wang ZM, 2013, GENE, V532, P94, DOI 10.1016/j.gene.2013.09.050
   Yang YL, 2010, PEDIATR BLOOD CANCER, V54, P206, DOI 10.1002/pbc.22292
NR 33
TC 6
Z9 7
U1 0
U2 3
PU SPRINGER
PI NEW YORK
PA 233 SPRING ST, NEW YORK, NY 10013 USA
SN 0939-5555
EI 1432-0584
J9 ANN HEMATOL
JI Ann. Hematol.
PD APR
PY 2019
VL 98
IS 4
BP 923
EP 930
DI 10.1007/s00277-019-03629-7
PG 8
WC Hematology
WE Science Citation Index Expanded (SCI-EXPANDED)
SC Hematology
GA HP2ZS
UT WOS:000461545800013
PM 30729282
DA 2024-06-03
ER

PT J
AU Di, N
   Cheng, W
   Chen, H
   Zhai, F
   Liu, Y
   Mu, X
   Chu, Z
   Lu, N
   Liu, X
   Wang, B
AF Di, N.
   Cheng, W.
   Chen, H.
   Zhai, F.
   Liu, Y.
   Mu, X.
   Chu, Z.
   Lu, N.
   Liu, X.
   Wang, B.
TI Utility of arterial spin labelling MRI for discriminating atypical
   high-grade glioma from primary central nervous system lymphoma
SO CLINICAL RADIOLOGY
LA English
DT Article
ID CONTRAST-ENHANCED-MRI; PRIMARY CNS LYMPHOMA; GADOLINIUM DEPOSITION;
   PERFUSION MRI; BRAIN-TUMORS; DIFFERENTIATION; GLIOBLASTOMA; DENSITY
AB AIM: To evaluate the ability of arterial spin labelling (ASL) magnetic resonance imaging (MRI) in differentiating primary central nervous system lymphoma (PCNSL) from atypical high-grade glioma (HGG), as well as exploring the underlying pathological mechanisms.
   METHODS AND MATERIALS: Twenty-three patients with PCNSL and 17 patients with atypical HGG who underwent ASL-MRI were identified retrospectively. Absolute cerebral blood flow (aCBF) and normalised cerebral blood flow (nCBF) values were obtained, and were compared between PCNSL and atypical HGG using the Mann-Whitney U-test. The performance in discriminating between PCNSL and atypical HGG was evaluated using receiveroperating characteristics analysis and area-under-the-curve (AUC) values for aCBF and nCBF. The correlation between microvessel density (MVD) and aCBF was determined by Spearman's correlation analysis.
   RESULTS: Atypical HGG demonstrated significantly higher aCBF, nCBF, and MVD values than PCNSL (p<0.05). The diagnostic accuracy of discriminating PCNSL from atypical HGG showed AUC=0.877 (95% confidence interval [CI] 0.735-0.959) for aCBF, and AUC=0.836 (95% confidence interval [CI] 0.685-0.934) for nCBF. There was a moderate positive correlation between aCBF values of region of interest (ROI >30 mm(2)) in the enhanced area and MVD values (rho=0.579, p=0.0001), and a strong positive correlation between aCBF values MVD based on "point-to-point biopsy" (rho=0.83, p=0.0029). Interobserver agreements for aCBF and nCBF were excellent (ICC >0.75).
   CONCLUSIONS: ASL perfusion MRI is a useful imaging technique for the discrimination between atypical HGG and PCNSL, which may be determined by the difference of MVD between them. (C) 2018 The Royal College of Radiologists. Published by Elsevier Ltd. All rights reserved.
C1 [Di, N.; Zhai, F.; Mu, X.; Chu, Z.; Liu, X.] Binzhou Med Univ Hosp, Dept Radiol, 661 Huanghe 2nd Rd, Binzhou 256603, Peoples R China.
   [Di, N.; Lu, N.] Fudan Univ, Huashan Hosp, Dept Radiol, 12 Wulumuqi Rd Middle, Shanghai 200040, Peoples R China.
   [Cheng, W.] Binzhou Med Univ Hosp, Dept Pharm, 661 Huanghe 2nd Rd, Binzhou 256603, Peoples R China.
   [Chen, H.] Weifang Tradit Chinese Hosp, Dept Radiol, 1055 Weizhou Rd, Weifang 261000, Peoples R China.
   [Liu, Y.] Binzhou Med Univ Hosp, Dept Pediat, 661 Huanghe 2nd Rd, Binzhou 256603, Peoples R China.
   [Wang, B.] Binzhou Med Univ, Dept Med Imaging & Nucl, 346 Guanhai Rd, Yantai 264000, Peoples R China.
C3 Binzhou Medical University; Fudan University; Binzhou Medical
   University; Binzhou Medical University; Binzhou Medical University
RP Liu, X (corresponding author), Binzhou Med Univ Hosp, Dept Radiol, 661 Huanghe 2nd Rd, Binzhou 256603, Peoples R China.; Wang, B (corresponding author), Binzhou Med Univ, Dept Med Imaging & Nucl, 346 Guanhai Rd, Yantai 264000, Peoples R China.
EM lxj6513@163.com; binwang001@aliyun.com
FU Science and Technology Research Program for Colleges and Universities in
   Shandong Province [J18KB115]; Research Startup Foundation of Binzhou
   Medical University [BY2017KYQD13]; National Natural Science Foundations
   of China [81701686]; GE Healthcare
FX This work was supported by Science and Technology Research Program for
   Colleges and Universities in Shandong Province (grant no. J18KB115),
   Research Startup Foundation of Binzhou Medical University (grant no.
   BY2017KYQD13), and National Natural Science Foundations of China (grant
   no. 81701686). The authors thank C. Yao (Department of Neurosurgery,
   Huashan Hospital Fudan University) for help in the technique guidance
   for brain biopsy. The MRI technique in this research was supported by GE
   Healthcare; J.Q. is employee of GE Healthcare.
CR Al-Okaili RN, 2007, RADIOLOGY, V243, P539, DOI 10.1148/radiol.2432060493
   Alcaide-Leon P, 2017, AM J NEURORADIOL, V38, P1145, DOI 10.3174/ajnr.A5173
   Boxerman J, 2016, AM J NEURORADIOL, V27, P859
   Choi YS, 2017, EUR RADIOL, V27, P1344, DOI 10.1007/s00330-016-4484-2
   Dangouloff-Ros V, 2016, RADIOLOGY, V281, P553, DOI 10.1148/radiol.2016152228
   Di NN, 2017, NEURORADIOLOGY, V59, P51, DOI 10.1007/s00234-016-1756-0
   Grobner T, 2006, NEPHROL DIAL TRANSPL, V21, P1104, DOI 10.1093/ndt/gfk062
   Haller S, 2016, RADIOLOGY, V281, P337, DOI 10.1148/radiol.2016150789
   Järnum H, 2010, NEURORADIOLOGY, V52, P307, DOI 10.1007/s00234-009-0616-6
   Kanda T, 2015, RADIOLOGY, V276, P228, DOI 10.1148/radiol.2015142690
   Kickingereder P, 2014, AM J NEURORADIOL, V35, P1503, DOI 10.3174/ajnr.A3915
   Lehmann P, 2010, EUR NEUROL, V64, P21, DOI 10.1159/000311520
   Liao WH, 2009, ACTA RADIOL, V50, P217, DOI 10.1080/02841850802616752
   Lin X, 2017, AM J NEURORADIOL, V38, P485, DOI 10.3174/ajnr.A5023
   Lindner T, 2017, NEUROIMAGE-CLIN, V15, P136, DOI 10.1016/j.nicl.2017.04.021
   Lord ML, 2017, RADIOLOGY
   Lu SS, 2016, EUR J RADIOL, V85, P1722, DOI 10.1016/j.ejrad.2016.07.005
   Malikova H, 2016, CANCER IMAGING, V16, DOI 10.1186/s40644-016-0098-9
   McDonald RJ, 2015, RADIOLOGY, V275, P772, DOI 10.1148/radiol.15150025
   Nakajima S, 2015, CLIN RADIOL, V70, P1393, DOI 10.1016/j.crad.2015.08.004
   Roberts DR, 2016, INVEST RADIOL, V51, P280, DOI 10.1097/RLI.0000000000000266
   Schlegel Uwe, 2009, Ther Adv Neurol Disord, V2, P93, DOI 10.1177/1756285608101222
   Semelka RC, 2016, INVEST RADIOL, V51, P661, DOI 10.1097/RLI.0000000000000318
   Stupp R, 2005, NEW ENGL J MED, V352, P987, DOI 10.1056/NEJMoa043330
   Takeuchi H, 2007, J NEURO-ONCOL, V84, P141, DOI 10.1007/s11060-007-9363-x
   Toh CH, 2013, AM J NEURORADIOL, V34, P1145, DOI 10.3174/ajnr.A3383
   WEIDNER N, 1995, BREAST CANCER RES TR, V36, P169, DOI 10.1007/BF00666038
   WILLIAMS DS, 1992, P NATL ACAD SCI USA, V89, P212, DOI 10.1073/pnas.89.1.212
   Xing Z, 2014, CLIN NEURORADIOL, V24, P329, DOI 10.1007/s00062-013-0255-5
   Yamamoto T, 2018, NEURORADIOLOGY, V60, P803, DOI 10.1007/s00234-018-2046-9
   Yamashita K, 2013, NEURORADIOLOGY, V55, P135, DOI 10.1007/s00234-012-1089-6
   Yoo RE, 2013, J MAGN RESON IMAGING, V38, P852, DOI 10.1002/jmri.24026
   You SH, 2018, EUR RADIOL, V28, P3801, DOI 10.1007/s00330-018-5359-5
NR 33
TC 6
Z9 8
U1 0
U2 10
PU W B SAUNDERS CO LTD
PI LONDON
PA 32 JAMESTOWN RD, LONDON NW1 7BY, ENGLAND
SN 0009-9260
EI 1365-229X
J9 CLIN RADIOL
JI Clin. Radiol.
PD FEB
PY 2019
VL 74
IS 2
DI 10.1016/j.crad.2018.10.003
PG 9
WC Radiology, Nuclear Medicine & Medical Imaging
WE Science Citation Index Expanded (SCI-EXPANDED)
SC Radiology, Nuclear Medicine & Medical Imaging
GA HH4VK
UT WOS:000455724000016
PM 30415766
DA 2024-06-03
ER

PT J
AU Kobayashi, H
   Yamaguchi, S
   Motegi, H
   Kaneko, S
   Endou, S
   Onimaru, R
   Terasaka, S
   Houkin, K
AF Kobayashi, Hiroyuki
   Yamaguchi, Shigeru
   Motegi, Hiroaki
   Kaneko, Sadahiro
   Endou, Shogo
   Onimaru, Rikiya
   Terasaka, Shunsuke
   Houkin, Kiyohiro
TI Long-Term Evaluation of Combination Treatment of Single Agent HD-MTX
   Chemotherapy up to Three Cycles and Moderate Dose Whole Brain
   Irradiation for Primary CNS Lymphoma
SO JOURNAL OF CHEMOTHERAPY
LA English
DT Article
DE Primary CNS lymphoma; High-dose chemotherapy; Methotrexate; Survival
ID NERVOUS-SYSTEM LYMPHOMA; INTERNATIONAL EXTRANODAL LYMPHOMA;
   QUALITY-OF-LIFE; COGNITIVE FUNCTIONS; METHOTREXATE; RADIOTHERAPY;
   THERAPY; CHEMOIMMUNOTHERAPY; RANDOMIZATION; CYTARABINE
AB High-dose methotrexate (HD-MTX)-based chemotherapy in combination with whole brain radiotherapy (WBRT) has been a common therapy for primary central nervous system lymphoma (PCNSL). The aim of this study was to evaluate the survival benefit of a minimized cycle of HD-MTX monotherapy prior to WBRT. A maximum of three cycles of HD-MTX was combined with a WBRT dose of 30 Gy and an additional localized boost was administered where remnant was observed. A total of 54 patients with newly diagnosed PCNSL were enrolled in this study. The objective response rate for HD-MTX was 80% and the median overall survival was 58.4 months. Responders to HD-MTX demonstrated better survival than patients with resistance. The concentration of MTX in serum and cerebrospinal fluid was not related the chemotherapeutic response. This study demonstrated the efficacy of HD-MTX prior to WBRT and indicated that three cycles of HD-MTX monotherapy may be sufficient in combination with radiotherapy.
C1 [Kobayashi, Hiroyuki; Yamaguchi, Shigeru; Motegi, Hiroaki; Kaneko, Sadahiro; Endou, Shogo; Terasaka, Shunsuke] Hokkaido Univ, Dept Neurosurg, Fac Med, Sapporo, Hokkaido, Japan.
   [Onimaru, Rikiya; Houkin, Kiyohiro] Hokkaido Univ, Dept Radiat Med, Fac Med, Sapporo, Hokkaido, Japan.
C3 Hokkaido University; Hokkaido University
RP Kobayashi, H (corresponding author), Hokkaido Univ, Dept Neurosurg, Fac Med, Kita Ku, North 15,West 7, Sapporo, Hokkaido, Japan.
EM hiro-ko@med.hokudai.ac.jp
RI Onimaru, Rikiya/C-9805-2012; Yamaguchi, Shigeru/G-5419-2012
OI Onimaru, Rikiya/0000-0002-4768-2358; mao mu, yang
   huang/0000-0001-6153-5461
CR Abrey LE, 2006, J CLIN ONCOL, V24, P5711, DOI 10.1200/JCO.2006.08.2941
   Abrey LE, 1998, J CLIN ONCOL, V16, P859, DOI 10.1200/JCO.1998.16.3.859
   Batchelor T, 2003, J CLIN ONCOL, V21, P1044, DOI 10.1200/JCO.2003.03.036
   Blay JY, 1998, J CLIN ONCOL, V16, P864, DOI 10.1200/JCO.1998.16.3.864
   Citterio G, 2013, EXPERT REV ANTICANC, V13, P1327, DOI 10.1586/14737140.2013.851007
   Correa DD, 2004, NEUROLOGY, V62, P548, DOI 10.1212/01.WNL.0000109673.75316.D8
   Correa DD, 2012, NEURO-ONCOLOGY, V14, P101, DOI 10.1093/neuonc/nor186
   Correa DD, 2009, J NEURO-ONCOL, V91, P315, DOI 10.1007/s11060-008-9716-0
   DeAngelis LM, 2002, J CLIN ONCOL, V20, P4643, DOI 10.1200/JCO.2002.11.013
   Doolittle ND, 2013, NEUROLOGY, V81, P84, DOI 10.1212/WNL.0b013e318297eeba
   Ferreri AJM, 2017, LANCET HAEMATOL, V4, pE510, DOI 10.1016/S2352-3026(17)30174-6
   Ferreri AJM, 2016, LANCET HAEMATOL, V3, pE217, DOI 10.1016/S2352-3026(16)00036-3
   Ferreri AJM, 2009, LANCET, V374, P1512, DOI 10.1016/S0140-6736(09)61416-1
   Fisher B, 2005, J NEURO-ONCOL, V74, P201, DOI 10.1007/s11060-004-6596-9
   GLASS J, 1994, J NEUROSURG, V81, P188, DOI 10.3171/jns.1994.81.2.0188
   Grommes C, 2017, J CLIN ONCOL, V35, P2410, DOI 10.1200/JCO.2017.72.7602
   Harder H, 2004, NEUROLOGY, V62, P544, DOI 10.1212/WNL.62.4.544
   Herrlinger U, 2005, ANN NEUROL, V57, P843, DOI 10.1002/ana.20495
   Hiraga S, 1999, J NEUROSURG, V91, P221, DOI 10.3171/jns.1999.91.2.0221
   Morris PG, 2013, J CLIN ONCOL, V31, P3971, DOI 10.1200/JCO.2013.50.4910
   Nelson DF, 1999, J NEURO-ONCOL, V43, P241, DOI 10.1023/A:1006206602918
   O'Brien PC, 2006, INT J RADIAT ONCOL, V64, P408, DOI 10.1016/j.ijrobp.2005.07.958
   Roth P, 2014, CURR TREAT OPTION NE, V16, DOI 10.1007/s11940-013-0277-y
   Shah GD, 2007, J CLIN ONCOL, V25, P4730, DOI 10.1200/JCO.2007.12.5062
   Therasse P, 2000, J NATL CANCER I, V92, P205, DOI 10.1093/jnci/92.3.205
   Thiel E, 2010, LANCET ONCOL, V11, P1036, DOI 10.1016/S1470-2045(10)70229-1
NR 26
TC 6
Z9 7
U1 0
U2 0
PU TAYLOR & FRANCIS LTD
PI ABINGDON
PA 2-4 PARK SQUARE, MILTON PARK, ABINGDON OR14 4RN, OXON, ENGLAND
SN 1120-009X
EI 1973-9478
J9 J CHEMOTHERAPY
JI J. Chemother.
PD JAN 2
PY 2019
VL 31
IS 1
BP 35
EP 41
DI 10.1080/1120009X.2018.1546984
PG 7
WC Oncology; Infectious Diseases; Pathology; Pharmacology & Pharmacy
WE Science Citation Index Expanded (SCI-EXPANDED)
SC Oncology; Infectious Diseases; Pathology; Pharmacology & Pharmacy
GA HL7ER
UT WOS:000458901700006
PM 30773132
DA 2024-06-03
ER

PT J
AU Nagano, M
   Ayaki, T
   Koita, N
   Kitano, T
   Nishikori, M
   Goda, N
   Minamiguchi, S
   Ikeda, A
   Takaori-Kondo, A
   Takahashi, R
AF Nagano, Masahiro
   Ayaki, Takashi
   Koita, Natsuko
   Kitano, Toshiyuki
   Nishikori, Momoko
   Goda, Naoki
   Minamiguchi, Sachiko
   Ikeda, Akio
   Takaori-Kondo, Akifumi
   Takahashi, Ryosuke
TI Recurrent Epstein-Barr Virus-positive (EBV plus ) Primary Central
   Nervous System Lymphoma (PCNSL) in a Patient with Clinical Features of
   Chronic Lymphocytic Inflammation with Pontine Perivascular Enhancement
   Responsive to Steroids (CLIPPERS)
SO INTERNAL MEDICINE
LA English
DT Article
DE primary central nervous system lymphoma (PCNSL); chronic lymphocytic
   inflammation with pontine perivascular enhancement responsive to
   steroids (CLIPPERS); recurrence; repeat brain biopsy; Epstein-Barr virus
   (EBV)
ID PRIMARY CEREBRAL LYMPHOMA; B-CELL LYMPHOMA; DIAGNOSIS; BIOPSY
AB Primary central nervous system lymphoma (PCNSL) and chronic lymphocytic inflammation with pontine perivascular enhancement responsive to steroids (CLIPPERS) can share clinical features and may be indistinguishable, even after brain biopsy. We encountered a case of Epstein-Barr virus-positive (EBV+) PCNSL recurrence in a patient with clinical features of CLIPPERS, and repeat brain biopsy was required to reach the correct diagnosis. Four years after the initial diagnosis and treatment of PCNSL, "peppering" punctate enhanced lesions with transient steroid responsiveness were detected during brain magnetic resonance imaging (MRI). A second brain biopsy supported a diagnosis of CLIPPERS, while a third biopsy confirmed the diagnosis of recurrent PCNSL.
C1 [Nagano, Masahiro; Ayaki, Takashi; Koita, Natsuko; Ikeda, Akio; Takahashi, Ryosuke] Kyoto Univ, Grad Sch Med, Dept Neurol, Kyoto, Japan.
   [Kitano, Toshiyuki; Nishikori, Momoko; Takaori-Kondo, Akifumi] Kyoto Univ, Grad Sch Med, Dept Hematol & Oncol, Kyoto, Japan.
   [Goda, Naoki; Minamiguchi, Sachiko] Kyoto Univ, Grad Sch Med, Dept Diagnost Pathol, Kyoto, Japan.
   [Ikeda, Akio] Kyoto Univ, Grad Sch Med, Dept Epilepsy Movement Disorders & Physiol, Kyoto, Japan.
C3 Kyoto University; Kyoto University; Kyoto University; Kyoto University
RP Ayaki, T (corresponding author), Kyoto Univ, Grad Sch Med, Dept Neurol, Kyoto, Japan.
EM ayaki520@kuhp.kyoto-u.ac.jp
OI Nagano, Masahiro/0000-0003-1228-4015
CR Alderson L, 1996, J NEUROL NEUROSUR PS, V60, P102, DOI 10.1136/jnnp.60.1.102
   De Graaff HJ, 2013, JAMA NEUROL, V70, P915, DOI 10.1001/jamaneurol.2013.2016
   Dudesek A, 2014, CLIN EXP IMMUNOL, V175, P385, DOI 10.1111/cei.12204
   Fraser E, 2015, CHIN CLIN ONCOL, V4, DOI 10.3978/j.issn.2304-3865.2015.02.01
   Limousin N, 2012, J NEURO-ONCOL, V107, P223, DOI 10.1007/s11060-011-0724-0
   Lin AW, 2014, CAN J NEUROL SCI, V41, P528, DOI 10.1017/S0317167100018631
   Ma YW, 2017, CATAL COMMUN, V95, P1, DOI 10.1016/j.catcom.2017.02.025
   Manoj N, 2014, NEUROL INDIA, V62, P19, DOI 10.4103/0028-3886.128272
   Mashima K, 2015, INT J HEMATOL, V102, P709, DOI 10.1007/s12185-015-1850-9
   Niller HH, 2017, METHODS MOL BIOL, V1532, P33, DOI 10.1007/978-1-4939-6655-4_2
   Pirotte B, 1997, J NEURO-ONCOL, V32, P63, DOI 10.1023/A:1005733416571
   Pittock SJ, 2010, BRAIN, V133, P2626, DOI 10.1093/brain/awq164
   Poortmans PMP, 2003, J CLIN ONCOL, V21, P4483, DOI 10.1200/JCO.2003.03.108
   Porter AB, 2008, ANN NEUROL, V63, P662, DOI 10.1002/ana.21366
   Simon NG, 2012, J NEUROL NEUROSUR PS, V83, P15, DOI 10.1136/jnnp-2011-301054
   Swerdlow S. H, 2017, WHO CLASSIFICATION T
   Taieb G, 2014, J NEUROL SCI, V344, P224, DOI 10.1016/j.jns.2014.06.015
   VAQUERO J, 1984, J NEUROSURG, V60, P174, DOI 10.3171/jns.1984.60.1.0174
   Wang XL, 2017, J NEUROIMMUNOL, V305, P68, DOI 10.1016/j.jneuroim.2017.01.014
   Weller M, 1999, J NEURO-ONCOL, V43, P237, DOI 10.1023/A:1006254518848
NR 20
TC 6
Z9 7
U1 0
U2 1
PU JAPAN SOC INTERNAL MEDICINE
PI TOKYO
PA 34-3 3-CHOME HONGO BUNKYO-KU, TOKYO, 113, JAPAN
SN 0918-2918
EI 1349-7235
J9 INTERNAL MED
JI Intern. Med.
PY 2019
VL 58
IS 6
BP 849
EP 854
DI 10.2169/internalmedicine.1246-18
PG 6
WC Medicine, General & Internal
WE Science Citation Index Expanded (SCI-EXPANDED)
SC General & Internal Medicine
GA HP3OQ
UT WOS:000461587000016
PM 30880301
OA Green Submitted, Green Published, gold
DA 2024-06-03
ER

PT J
AU Geng, MY
   Xiao, H
   Liu, JQ
   Song, Y
   Fu, P
   Cheng, X
   Zhang, J
   Wang, G
AF Geng, Mingying
   Xiao, He
   Liu, Jiaqi
   Song, Yang
   Fu, Ping
   Cheng, Xing
   Zhang, Jinwei
   Wang, Ge
TI The diagnostic role and dynamic changes in cerebrospinal fluid neopterin
   during treatment of patients with primary central nervous system
   lymphoma
SO CANCER MEDICINE
LA English
DT Article
DE biomarker; brain tumor; cerebrospinal fluid; inflammation; neopterin;
   primary central nervous system lymphoma
ID PRIMARY CNS LYMPHOMA; HIGH-DOSE METHOTREXATE; NECROSIS-FACTOR-ALPHA;
   INTERFERON-GAMMA; CELL TRANSPLANTATION; 1ST-LINE TREATMENT;
   DISEASE-ACTIVITY; SERUM NEOPTERIN; IMMUNE-RESPONSE; RADIOTHERAPY
AB This study aimed at evaluating the diagnostic and prognostic role of neopterin (Npt) concentration in the cerebrospinal fluid (CSF) of patients with primary central nervous system lymphoma (PCNSL). Ninety-nine patients were enrolled in this retrospective study; these included patients with PCNSL (n = 21), other brain tumors (n = 44), and inflammatory diseases (n = 34). CSF Npt concentration was measured using ELISA. Receiver operating characteristic (ROC) curve analysis was performed to assess the discriminative ability of CSF Npt concentration for the diagnosis of PCNSL. CSF Npt concentration in patients with PCNSL was significantly higher than that in patients with other brain tumors and inflammatory diseases (P < .(X)1). On ROC curve analysis, the optimal cutoff CSF Npt level of 10.77 ng/mL for the diagnosis of PCNSL and the diagnostic yield of MRI were increased when used in conjunction with CSF Npt concentration. The CSF Npt concentrations in PCNSL patients with multiple lesions were significantly higher than those in patients with a single lesion. Changes in CSF Npt concentration were consistent with post-treatment changes in tumor sizes. The CSF Npt concentration may be a good biomarker for the diagnosis, for monitoring of disease course, and for prognostic evaluation of patients with PCNSL.
C1 [Geng, Mingying; Xiao, He; Song, Yang; Wang, Ge] Third Mil Med Univ, Army Med Univ, Affiliated Hosp 3, Canc Ctr,Inst Surg Res, Chongqing, Peoples R China.
   [Liu, Jiaqi] Third Mil Med Univ, Army Med Univ, Affiliated Hosp 3, Dept Clin Lab,Inst Surg Res, Chongqing, Peoples R China.
   [Fu, Ping] Third Mil Med Univ, Army Med Univ, Affiliated Hosp 3, Dept Pathol,Inst Surg Res, Chongqing, Peoples R China.
   [Cheng, Xing] Chongqing Canc Hosp, Dept Neurosurg, Chongqing, Peoples R China.
   [Zhang, Jinwei] Harbin Med Univ, Dept Neurosurg, Affiliated Hosp 2, Harbin, Heilongjiang, Peoples R China.
C3 Army Medical University; Army Medical University; Army Medical
   University; Harbin Medical University
RP Wang, G (corresponding author), Mil Med Univ, Daping Hosp, Ctr Canc, Inst Surg Res, Chongqing, Peoples R China.
EM xh1624@163.com; wangge70@hotmail.com
CR Abe T, 2015, MAGN RESON MED SCI, V14, P313, DOI 10.2463/mrms.2014-0083
   ANDERT SE, 1992, CLIN EXP IMMUNOL, V88, P555
   Bagnato F, 2003, NEUROL SCI, V24, pS301, DOI 10.1007/s10072-003-0180-5
   Baraniskin A, 2011, BLOOD, V117, P3140, DOI 10.1182/blood-2010-09-308684
   Bataille B, 2000, J NEUROSURG, V92, P261, DOI 10.3171/jns.2000.92.2.0261
   BEVILACQUA MP, 1993, ANNU REV IMMUNOL, V11, P767, DOI 10.1146/annurev.immunol.11.1.767
   Bociaga-Jasik M, 2011, PHARMACOL REP, V63, P1203
   Cano OD, 2008, NEUROSCI LETT, V438, P22, DOI 10.1016/j.neulet.2008.04.046
   Chamberlain MC, 2010, NEURO-ONCOLOGY, V12, P736, DOI 10.1093/neuonc/noq011
   Conrady CD, 2010, J NEUROIMMUNOL, V220, P1, DOI 10.1016/j.jneuroim.2009.09.013
   del Rio MS, 2009, ONCOLOGIST, V14, P526, DOI 10.1634/theoncologist.2008-0236
   Eugenin EA, 2011, J NEUROSCI, V31, P9456, DOI 10.1523/JNEUROSCI.1460-11.2011
   Fraser E, 2015, CHIN CLIN ONCOL, V4, DOI 10.3978/j.issn.2304-3865.2015.02.01
   Ghisoni K, 2015, J PSYCHIATR RES, V71, P134, DOI 10.1016/j.jpsychires.2015.10.003
   GROSS SS, 1992, J BIOL CHEM, V267, P25722
   HAGBERG L, 1993, J INFECT DIS, V168, P1285, DOI 10.1093/infdis/168.5.1285
   Herrlinger U, 2005, ANN NEUROL, V57, P843, DOI 10.1002/ana.20495
   HOFMANN B, 1992, CLIN EXP IMMUNOL, V88, P548
   HUBER C, 1984, J EXP MED, V160, P310, DOI 10.1084/jem.160.1.310
   Hytönen J, 2014, J NEUROINFLAMM, V11, DOI 10.1186/1742-2094-11-103
   Illerhaus G, 2006, J CLIN ONCOL, V24, P3865, DOI 10.1200/JCO.2006.06.2117
   IWAGAKI H, 1995, IMMUNOL INVEST, V24, P479, DOI 10.3109/08820139509066844
   Josephson SA, 2007, J NEUROSURG, V106, P72, DOI 10.3171/jns.2007.106.1.72
   Kasenda B, 2012, ANN ONCOL, V23, P2670, DOI 10.1093/annonc/mds059
   Kitai R, 2007, MED MOL MORPHOL, V40, P18, DOI 10.1007/s00795-006-0350-7
   Komohara Y, 2011, J CLIN EXP HEMATOP, V51, P93, DOI 10.3960/jslrt.51.93
   Kuehne LK, 2013, J PSYCHIATR RES, V47, P1417, DOI 10.1016/j.jpsychires.2013.05.027
   Küker W, 2005, J NEURO-ONCOL, V72, P169, DOI 10.1007/s11060-004-3390-7
   Lenzlinger PM, 2001, J NEUROTRAUM, V18, P479, DOI 10.1089/089771501300227288
   Lokensgard JR, 2002, J INFECT DIS, V186, pS171, DOI 10.1086/344272
   Ma JH, 2010, AM J NEURORADIOL, V31, P1699, DOI 10.3174/ajnr.A2161
   Mahmoud RAK, 2005, CLIN BIOCHEM, V38, P134, DOI 10.1016/j.clinbiochem.2004.11.002
   Mathew BS, 2006, CANCER-AM CANCER SOC, V106, P383, DOI 10.1002/cncr.21583
   Mehta PD, 2005, J NEUROIMMUNOL, V164, P129, DOI 10.1016/j.jneuroim.2005.03.010
   Prommegger R, 2000, ANN THORAC SURG, V70, P1861, DOI 10.1016/S0003-4975(00)01840-3
   Roy S, 2008, J CLIN ONCOL, V26, P96, DOI 10.1200/JCO.2007.12.1053
   Rubenstein JL, 2013, BLOOD, V121, P4740, DOI 10.1182/blood-2013-01-476333
   Rubenstein JL, 2005, HEMATOL ONCOL CLIN N, V19, P705, DOI 10.1016/j.hoc.2005.05.012
   Sasayama T, 2012, NEURO-ONCOLOGY, V14, P368, DOI 10.1093/neuonc/nor203
   Schorb E, 2017, BONE MARROW TRANSPL, V52, P1113, DOI 10.1038/bmt.2017.23
   Viaccoz A, 2015, NEURO-ONCOLOGY, V17, P1497, DOI 10.1093/neuonc/nov092
   Whitley RJ, 2006, ANTIVIR RES, V71, P141, DOI 10.1016/j.antiviral.2006.04.002
   Widner Bernhard, 2000, Archivum Immunologiae et Therapiae Experimentalis, V48, P251
   Wieduwilt MJ, 2012, CLIN CANCER RES, V18, P1146, DOI 10.1158/1078-0432.CCR-11-0625
   Zhao DF, 2014, J CELL MOL MED, V18, P1081, DOI 10.1111/jcmm.12252
NR 45
TC 6
Z9 6
U1 1
U2 3
PU WILEY
PI HOBOKEN
PA 111 RIVER ST, HOBOKEN 07030-5774, NJ USA
SN 2045-7634
J9 CANCER MED-US
JI Cancer Med.
PD AUG
PY 2018
VL 7
IS 8
BP 3889
EP 3898
DI 10.1002/cam4.1581
PG 10
WC Oncology
WE Science Citation Index Expanded (SCI-EXPANDED)
SC Oncology
GA GQ1VM
UT WOS:000441430100032
PM 29982995
OA Green Published, gold
DA 2024-06-03
ER

PT J
AU Kim, T
   Choi, HY
   Lee, HS
   Jung, SH
   Ahn, JS
   Kim, HJ
   Lee, JJ
   Yoo, HD
   Yang, DH
AF Kim, Therasa
   Choi, He Yun
   Lee, Hyun-Seo
   Jung, Sung-Hoon
   Ahn, Jae-Sook
   Kim, Hyeoung-Joon
   Lee, Je-Jung
   Yoo, Hee-Doo
   Yang, Deok-Hwan
TI Clinical response and pharmacokinetics of bendamustine as a component of
   salvage R-B(O)AD therapy for the treatment of primary central nervous
   system lymphoma (PCNSL)
SO BMC CANCER
LA English
DT Article
DE Bendamustine; CSF; Pharmacokinetics; Primary CNS lymphoma; Salvage
   therapy
ID PRIMARY CNS LYMPHOMA; NON-HODGKINS-LYMPHOMA; MANTLE CELL LYMPHOMA;
   PHASE-II; CANCER-PATIENTS; RITUXIMAB; METHOTREXATE; TRIAL;
   HYDROCHLORIDE; TEMOZOLOMIDE
AB Background: A relatively high proportion of patients diagnosed with primary CNS lymphoma will experience recurrent disease, yet therapy options are limited in salvage therapy. This is the first study to evaluate a bendamustine-based combination regimen for the treatment of relapsed/refractory PCNSL and to characterize bendamustine pharmacokinetics in the human CSF.
   Methods: Patients received bendamustine 75 mg/m(2) for two days as part of R-B(O)AD administered intravenously every 4 weeks for up to 4 cycles. Response and adverse events of the regimen were assessed. A sparse sampling strategy and population based modeling approach was utilized for evaluation of plasma and CSF levels of bendamustine.
   Results: Ten patients were enrolled into study of whom 70% were of refractory disease and with high IELSG prognostic risk scores. The ORR of R-BOAD was 50% (95% CI, 0.24 to 0.76) with one patient achieving CR and four PR. Primary toxicity of the regimen was reversible myelosuppression, mostly grade 3 or 4 neutropenia. The C-max mean for plasma and CSF were 2669 ng/mL and 0.397 ng/mL, respectively, and patients with response at deep tumor sites displayed higher trends in peak exposure. Pharmacokinetic data was best described by a four-compartment model with first-order elimination of drug from central plasma and CSF compartments.
   Conclusions: R-BOAD is an effective salvage option for PCNSL, but with significant hematologic toxicity. Bendamustine CSF levels are minimal; however correspond to plasma exposure and response.
C1 [Kim, Therasa] Seoul Natl Univ, Coll Pharm, 1 Gwanakro, Seoul 08826, South Korea.
   [Kim, Therasa] Seoul Natl Univ, Res Inst Pharmaceut Sci, 1 Gwanakro, Seoul 08826, South Korea.
   [Choi, He Yun; Lee, Hyun-Seo; Lee, Je-Jung; Yang, Deok-Hwan] Chonnam Natl Univ, Hwasun Hosp, Res Ctr Canc Immunotherapy, 322 Seoyangro, Hwasun 58128, Jeollanamdo, South Korea.
   [Jung, Sung-Hoon; Ahn, Jae-Sook; Kim, Hyeoung-Joon; Lee, Je-Jung; Yang, Deok-Hwan] Chonnam Natl Univ, Hwasun Hosp, Dept Hematol Oncol, 322 Seoyangro, Hwasun 58128, Jeollanamdo, South Korea.
   [Yoo, Hee-Doo] Pharma Partnering Inc, Dept Biostat & Bioinformat, 74 Olympicro, Seoul 05556, South Korea.
C3 Seoul National University (SNU); Seoul National University (SNU);
   Chonnam National University; Chonnam National University
RP Yang, DH (corresponding author), Chonnam Natl Univ, Hwasun Hosp, Res Ctr Canc Immunotherapy, 322 Seoyangro, Hwasun 58128, Jeollanamdo, South Korea.; Yoo, HD (corresponding author), Pharma Partnering Inc, Dept Biostat & Bioinformat, 74 Olympicro, Seoul 05556, South Korea.
EM yooheedoo@gmail.com; drydh1685@hotmail.com
RI Kim, Tae HWan/ABC-5406-2021; Lee, Jung-Hye/F-6974-2013
OI Kim, Tae HWan/0000-0002-5585-6522; 
FU Chonnam National University Hwasun Hospital Institute for Biomedical
   Science [HCRI 16915-1]
FX This study was supported by a grant (HCRI 16915-1) provided from Chonnam
   National University Hwasun Hospital Institute for Biomedical Science.
   The funding body had no role in designing of the study, experimental
   analyses, or manuscript production.
CR Abrey LE, 2005, J CLIN ONCOL, V23, P5034, DOI 10.1200/JCO.2005.13.524
   Batchelor TT, 2011, NEUROLOGY, V76, P929, DOI 10.1212/WNL.0b013e31820f2d94
   Castegnaro S, 2012, LEUKEMIA LYMPHOMA, V53, P2262, DOI 10.3109/10428194.2012.688200
   Chamberlain MC, 2017, J NEURO-ONCOL, V131, P507, DOI 10.1007/s11060-016-2241-7
   Chamberlain MC, 2014, J NEURO-ONCOL, V118, P155, DOI 10.1007/s11060-014-1411-8
   Chamberlain MC, 2011, J NEURO-ONCOL, V105, P523, DOI 10.1007/s11060-011-0612-7
   Cheson BD, 2009, J CLIN ONCOL, V27, P1492, DOI 10.1200/JCO.2008.18.7252
   Dolecek TA, 2012, NEURO-ONCOLOGY, V14, pv1, DOI 10.1093/neuonc/nos218
   Dubbelman AC, 2012, J CHROMATOGR B, V893, P92, DOI 10.1016/j.jchromb.2012.02.039
   Dubbelman AC, 2013, DRUGS R&D, V13, P17, DOI 10.1007/s40268-012-0001-5
   Dubbelman AC, 2012, DRUG METAB DISPOS, V40, P1297, DOI 10.1124/dmd.112.045229
   Eichbaum MHR, 2007, ANTI-CANCER DRUG, V18, P963
   Ferreri AJM, 2003, J CLIN ONCOL, V21, P266, DOI 10.1200/JCO.2003.09.139
   Grommes C, 2017, J CLIN ONCOL, V35, P2410, DOI 10.1200/JCO.2017.72.7602
   Herold M, 2006, J CANCER RES CLIN, V132, P105, DOI 10.1007/s00432-005-0023-2
   Hiraoka N, 2014, PLOS ONE, V9, DOI 10.1371/journal.pone.0090675
   Hoang-Xuan K, 2015, LANCET ONCOL, V16, pE322, DOI 10.1016/S1470-2045(15)00076-5
   Hooker AC, 2007, PHARM RES, V24, P2187, DOI 10.1007/s11095-007-9361-x
   Jahnke K, 2006, J NEURO-ONCOL, V80, P159, DOI 10.1007/s11060-006-9165-6
   Kasa S, 2014, J CHROMATOGR SCI, V52, P573, DOI 10.1093/chromsci/bmt075
   Korfel A, 2016, J CLIN ONCOL, V34, P1757, DOI 10.1200/JCO.2015.64.9897
   Kuhn JG, 2007, CLIN CANCER RES, V13, P7401, DOI 10.1158/1078-0432.CCR-07-0781
   Muldoon LL, 2007, J CLIN ONCOL, V25, P2295, DOI 10.1200/JCO.2006.09.9861
   Nayak L, 2013, LEUKEMIA LYMPHOMA, V54, P58, DOI 10.3109/10428194.2012.698736
   Owen JS, 2010, CANCER CHEMOTH PHARM, V66, P1039, DOI 10.1007/s00280-010-1254-8
   Pentsova E, 2014, J NEURO-ONCOL, V117, P161, DOI 10.1007/s11060-014-1370-0
   Phillips EH, 2014, CURR HEMATOL MALIG R, V9, P243, DOI 10.1007/s11899-014-0217-2
   Plotkin SR, 2004, CLIN CANCER RES, V10, P5643, DOI 10.1158/1078-0432.CCR-04-0159
   Renfrow JJ, 2012, J NEURO-ONCOL, V107, P659, DOI 10.1007/s11060-011-0788-x
   Song Y, 2017, INT J HEMATOL, V106, P612, DOI 10.1007/s12185-017-2316-z
   Tang NS, 2016, J BIOPHARM STAT, V26, P323, DOI 10.1080/10543406.2014.1000544
   Teichert J, 2007, CANCER CHEMOTH PHARM, V59, P759, DOI 10.1007/s00280-006-0331-5
   Villano JL, 2011, BRIT J CANCER, V105, P1414, DOI 10.1038/bjc.2011.357
   Visco C, 2017, LANCET HAEMATOL, V4, pE15, DOI 10.1016/S2352-3026(16)30185-5
   Visco C, 2013, J CLIN ONCOL, V31, P1442, DOI 10.1200/JCO.2012.45.9842
   Yamanaka R, 2009, MOL MED REP, V2, P879, DOI 10.3892/mmr_00000186
NR 36
TC 6
Z9 6
U1 0
U2 5
PU BMC
PI LONDON
PA CAMPUS, 4 CRINAN ST, LONDON N1 9XW, ENGLAND
SN 1471-2407
J9 BMC CANCER
JI BMC Cancer
PD JUL 9
PY 2018
VL 18
AR 729
DI 10.1186/s12885-018-4632-y
PG 10
WC Oncology
WE Science Citation Index Expanded (SCI-EXPANDED)
SC Oncology
GA GM6UY
UT WOS:000438313500004
PM 29986691
OA Green Published, gold
DA 2024-06-03
ER

PT J
AU Koh, M
   Hayakawa, Y
   Akai, T
   Hayashi, T
   Tomita, T
   Nagai, S
   Kuroda, S
AF Koh, Masaki
   Hayakawa, Yumiko
   Akai, Takuya
   Hayashi, Tomohide
   Tomita, Takahiro
   Nagai, Shoichi
   Kuroda, Satoshi
TI Novel biomarker, phosphorylated T-LAK cell-originated protein kinase
   (p-TOPK) can predict outcome in primary central nervous system lymphoma
SO NEUROPATHOLOGY
LA English
DT Article
DE mitosis; phosphorylation; primary central nervous system lymphoma;
   prognosis; T-LAK cell-originated protein kinase
ID NON-HODGKINS-LYMPHOMA; COMBINED INITIAL THERAPY; HIGH-DOSE METHOTREXATE;
   PRIMARY CNS LYMPHOMA; SURVIVAL ADVANTAGES; MALIGNANT-LYMPHOMAS; PBK/TOPK
   EXPRESSION; MITOTIC KINASE; CANCER; GROWTH
AB This study aimed to assess whether T-lymphokine-activated killer cell-originated protein kinase (TOPK) can be a potent novel biomarker to predict the outcome in patients with primary central nervous system lymphoma (PCNSL). This study enrolled 20 patients who were histologically diagnosed as having diffuse large B-cell type PCNSL between 2005 and 2015. Using surgical specimens, the expression of TOPK and phosphorylated TOPK (p-TOPK) was analyzed on immunohistochemistry. Clinical features such as age, sex, Karnofsky performance status (KPS), ocular involvement, deep brain structure involvement, the number of lesions, chemotherapy and radiation therapy were also collected. Impacts of TOPK/p-TOPK expression on their progression-free survival (PFS) and overall survival (OS) were examined with multivariate analysis. Median PFS/OS were 24.2 and 39.0months, respectively. On immunostaining, the mean percentage of TOPK-positive cells was 35.5 +/- 20.8%, and the mean number of p-TOPK-positive cells was 13.7 +/- 15.7cells/mm(2). The higher expression of p-TOPK was significantly related to multiple lesions (P=0.003). Multivariate analysis demonstrated that only the higher expression of p-TOPK was an independent predictor to shorten both PFS (P=0.029; hazard ratio (HR), 5.5; 95% confidential interval (CI), 1.2-25.3) and OS (P=0.014; HR, 7.7; 95% CI, 1.5-41.3). These findings strongly suggest that p-TOPK may be a potent biomarker to determine the outcome of patients with PCNSL and to develop novel drugs to treat PCNSL.
C1 [Koh, Masaki; Hayakawa, Yumiko; Akai, Takuya; Hayashi, Tomohide; Tomita, Takahiro; Nagai, Shoichi; Kuroda, Satoshi] Univ Toyama, Grad Sch Med & Pharmaceut Sci, Dept Neurosurg, Sugitani 2630, Toyama 9300194, Japan.
C3 University of Toyama
RP Kuroda, S (corresponding author), Univ Toyama, Grad Sch Med & Pharmaceut Sci, Dept Neurosurg, Sugitani 2630, Toyama 9300194, Japan.
EM skuroda@med.u-toyama.ac.jp
FU Ministry of Education, Science and Culture of Japan [17K16633,
   25293305]; Grants-in-Aid for Scientific Research [17K16633, 25293305]
   Funding Source: KAKEN
FX This study was supported by a grant-in-aid from the Ministry of
   Education, Science and Culture of Japan (No. 17K16633 to M.K. and No.
   25293305 to S.K.).
CR Abe Y, 2000, J BIOL CHEM, V275, P21525, DOI 10.1074/jbc.M909629199
   Alizadeh AA, 2000, NATURE, V403, P503, DOI 10.1038/35000501
   Ayllón V, 2007, ONCOGENE, V26, P3451, DOI 10.1038/sj.onc.1210142
   Bellinzona M, 2005, EJSO, V31, P100, DOI 10.1016/j.ejso.2004.10.002
   Brown-Clay JD, 2015, ONCOTARGET, V6, P15594, DOI 10.18632/oncotarget.3709
   Camilleri-Broët S, 2006, BLOOD, V107, P190, DOI 10.1182/blood-2005-03-1024
   Chamberlain MC, 2010, NEURO-ONCOLOGY, V12, P736, DOI 10.1093/neuonc/noq011
   Cho H, 2017, ANN HEMATOL, V96, P1163, DOI 10.1007/s00277-017-3014-x
   Deckert M, 2011, LEUKEMIA, V25, P1797, DOI 10.1038/leu.2011.169
   Ferreri AJM, 2003, J CLIN ONCOL, V21, P266, DOI 10.1200/JCO.2003.09.139
   Ferreri AJM, 2009, LANCET, V374, P1512, DOI 10.1016/S0140-6736(09)61416-1
   Gaudet S, 2000, P NATL ACAD SCI USA, V97, P5167, DOI 10.1073/pnas.090102397
   Gavrilovic IT, 2006, J CLIN ONCOL, V24, P4570, DOI 10.1200/JCO.2006.06.6910
   Haldorsen IS, 2007, CANCER, V110, P1803, DOI 10.1002/cncr.22989
   Hayashi T, 2018, NEUROPATHOLOGY, V38, P144, DOI 10.1111/neup.12446
   HENRY JM, 1974, CANCER, V34, P1293, DOI 10.1002/1097-0142(197410)34:4<1293::AID-CNCR2820340441>3.0.CO;2-P
   Herrero-Martín D, 2009, BRIT J CANCER, V101, P80, DOI 10.1038/sj.bjc.6605104
   Hu F, 2013, LEUKEMIA RES, V37, P447, DOI 10.1016/j.leukres.2012.11.010
   Ikeda Y, 2016, CLIN CANCER RES, V22, P6110, DOI 10.1158/1078-0432.CCR-16-0207
   JELLINGER KA, 1995, J NEURO-ONCOL, V24, P33, DOI 10.1007/BF01052655
   Joel M, 2015, MOL CANCER, V14, DOI 10.1186/s12943-015-0398-x
   Juergens A, 2010, ANN NEUROL, V67, P182, DOI 10.1002/ana.21824
   Kim DJ, 2012, CANCER RES, V72, P3060, DOI 10.1158/0008-5472.CAN-11-3851
   Lei B, 2013, HISTOPATHOLOGY, V63, P696, DOI 10.1111/his.12215
   Li SZ, 2013, MED ONCOL, V30, DOI 10.1007/s12032-013-0622-8
   Makino K, 2006, SURG NEUROL, V66, P503, DOI 10.1016/j.surneu.2006.05.055
   Matsuo Y, 2014, SCI TRANSL MED, V6, DOI 10.1126/scitranslmed.3010277
   Mead GM, 2000, CANCER, V89, P1359, DOI 10.1002/1097-0142(20000915)89:6<1359::AID-CNCR21>3.0.CO;2-9
   NELSON DF, 1992, INT J RADIAT ONCOL, V23, P9, DOI 10.1016/0360-3016(92)90538-S
   Nguyen-Them L, 2016, EUR J CANCER, V61, P69, DOI 10.1016/j.ejca.2016.03.080
   O'Neill BP, 1999, INT J RADIAT ONCOL, V43, P559, DOI 10.1016/S0360-3016(98)00450-7
   Olson JE, 2002, CANCER, V95, P1504, DOI 10.1002/cncr.10851
   ONEILL BP, 1995, INT J RADIAT ONCOL, V33, P663, DOI 10.1016/0360-3016(95)00207-F
   Panageas KS, 2005, CANCER-AM CANCER SOC, V104, P2466, DOI 10.1002/cncr.21481
   Park JH, 2006, CANCER RES, V66, P9186, DOI 10.1158/0008-5472.CAN-06-1601
   Rizkallah R, 2015, ONCOTARGET, V6, P1446, DOI 10.18632/oncotarget.2735
   Shibamoto Y, 2005, INT J RADIAT ONCOL, V62, P809, DOI 10.1016/j.ijrobp.2004.12.043
   Simons-Evelyn M, 2001, BLOOD CELL MOL DIS, V27, P825, DOI 10.1006/bcmd.2001.0452
   Singh PK, 2014, IMMUNOBIOLOGY, V219, P469, DOI 10.1016/j.imbio.2014.02.003
   Stricker TP, 2013, MODERN PATHOL, V26, P930, DOI 10.1038/modpathol.2012.242
NR 40
TC 6
Z9 6
U1 0
U2 3
PU WILEY
PI HOBOKEN
PA 111 RIVER ST, HOBOKEN 07030-5774, NJ USA
SN 0919-6544
EI 1440-1789
J9 NEUROPATHOLOGY
JI Neuropathology
PD JUN
PY 2018
VL 38
IS 3
BP 228
EP 236
DI 10.1111/neup.12463
PG 9
WC Clinical Neurology; Neurosciences; Pathology
WE Science Citation Index Expanded (SCI-EXPANDED)
SC Neurosciences & Neurology; Pathology
GA GJ0YK
UT WOS:000434980300003
PM 29575092
DA 2024-06-03
ER

PT J
AU Marosvári, D
   Nagy, N
   Kriston, C
   Deák, B
   Hajdu, M
   Bödör, C
   Csala, I
   Bagó, AG
   Szállási, Z
   Sebestyén, A
   Reiniger, L
AF Marosvari, Dora
   Nagy, Noemi
   Kriston, Csilla
   Deak, Beata
   Hajdu, Melinda
   Bodor, Csaba
   Csala, Iren
   Bago, Attila G.
   Szallasi, Zoltan
   Sebestyen, Anna
   Reiniger, Lilla
TI Discrepancy Between Low Levels of mTOR Activity and High Levels of P-S6
   in Primary Central Nervous System Lymphoma May Be Explained by PAS
   Domain-Containing Serine/Threonine-Protein Kinase-Mediated
   Phosphorylation
SO JOURNAL OF NEUROPATHOLOGY AND EXPERIMENTAL NEUROLOGY
LA English
DT Article
DE mTOR; PASK; Primary central nervous system lymphoma (PCNSL)
ID B-CELL LYMPHOMA; S6 KINASE; TISSUE MICROARRAY; MAMMALIAN TARGET;
   ACTIVATION; EXPRESSION; SURVIVAL; CANCER; TRANSLATION; RAPAMYCIN
AB The primary aim of this study was to determine mTOR-pathway activity in primary central nervous system lymphoma (PCNSL), which could be a potential target for therapy. After demonstrating that p-S6 positivity largely exceeded mTOR activity, we aimed to identify other pathways that may lead to S6 phosphorylation. We measured mTOR activity with immunohistochemistry for p-mTOR and its downstream effectors p(T389)-p70S6K1, p-S6, and p-4E-BP1 in 31 cases of PCNSL and 51 cases of systemic diffuse large B-cell lymphoma (DLBCL) and evaluated alternative S6 phosphorylation pathways with p-RSK, p(T229)-p70S6K1, and PASK antibodies. Finally, we examined the impact of PASK inhibition on S6 phosphorylation on BHD1 cell line. mTOR-pathway activity was significantly less frequent in PCNSL compared with DLBCL. p-S6 positivity was related to mTOR-pathway in DLBCL, but not in PCNSL. Among the other kinases potentially responsible for S6 phosphorylation, PASK proved to be positive in all cases of PCNSL and DLBCL. Inhibition of PASK resulted in reduced expression of p-S6 in BHD1-cells. This is the first study demonstrating an mTOR independent p-S6 activity in PCNSL and that PASK may contribute to the phosphorylation of S6. Our findings also suggest a potential role of PASK in the pathomechanism of PCNSL and in DLBCL.
C1 [Marosvari, Dora; Nagy, Noemi; Kriston, Csilla; Hajdu, Melinda; Bodor, Csaba; Sebestyen, Anna; Reiniger, Lilla] Semmelweis Univ, Dept Pathol & Expt Canc Res 1, Ulloi Ut 26, H-1085 Budapest, Hungary.
   [Marosvari, Dora; Bodor, Csaba] Semmelweis Univ, Dept Pathol & Expt Canc Res 1, MTA SE Lendulet Mol Oncohematol Res Grp, Budapest, Hungary.
   [Deak, Beata] Natl Inst Oncol, Budapest, Hungary.
   [Csala, Iren] Semmelweis Univ, Inst Behav Sci, Budapest, Hungary.
   [Bago, Attila G.] Natl Inst Clin Neurosci, Dept Neurooncol, Budapest, Hungary.
   [Szallasi, Zoltan] Harvard Med Sch, Boston Childrens Hosp, Computat Hlth Informat Program, Boston, MA USA.
   [Szallasi, Zoltan] Tech Univ Denmark, Dept Bio & Hlth Informat, Lyngby, Denmark.
   [Szallasi, Zoltan; Reiniger, Lilla] Hungarian Acad Sci, Dept Pathol 2, MTA SE NAP, Brain Metastasis Res Grp, Budapest, Hungary.
   [Sebestyen, Anna] Semmelweis Univ, Hungarian Acad Sci, Joint Res Org, Tumour Progress Res Grp, Budapest, Hungary.
C3 Semmelweis University; Semmelweis University; National Institute of
   Oncology Hungary; Semmelweis University; Harvard University; Boston
   Children's Hospital; Harvard Medical School; Technical University of
   Denmark; Hungarian Academy of Sciences; Hungarian Academy of Sciences;
   Semmelweis University
RP Reiniger, L (corresponding author), Semmelweis Univ, Dept Pathol & Expt Canc Res 1, Ulloi Ut 26, H-1085 Budapest, Hungary.
EM reiniger.lilla@med.semmelweis-univ.hu
RI Bodor, Csaba/O-4524-2017
OI Bodor, Csaba/0000-0002-0729-692X; Szallasi, Zoltan/0000-0001-5395-7509
FU Hungarian Scientific Research Fund (Orszagos Tudomanyos Kutatasi
   Alapprogramok, OTKA) [PD115792]; Hungarian National Research,
   Development and Innovation Office (NFKIH) [NVKP_16-1-2016-0004];
   Research and Technology Innovation Fund [KTIA_NAP_13-2014-0021];
   Momentum grant of the Hungarian Academy of Sciences [LP-95021]
FX This work was supported by the Hungarian Scientific Research Fund
   (Orszagos Tudomanyos Kutatasi Alapprogramok, OTKA) grant PD115792 (L.R.)
   and NVKP_16-1-2016-0004 grant of the Hungarian National Research,
   Development and Innovation Office (NFKIH), Research and Technology
   Innovation Fund (KTIA_NAP_13-2014-0021) to L.R. and Z.S., and the
   Momentum grant of the Hungarian Academy of Sciences (LP-95021) to C.B.
CR Alizadeh AA, 2000, NATURE, V403, P503, DOI 10.1038/35000501
   Armijo ME, 2016, INT J CANCER, V138, P1815, DOI 10.1002/ijc.29707
   Burnett PE, 1998, P NATL ACAD SCI USA, V95, P1432, DOI 10.1073/pnas.95.4.1432
   Camilleri-Broët S, 2006, BLOOD, V107, P190, DOI 10.1182/blood-2005-03-1024
   Eckhardt K, 2007, CELL PHYSIOL BIOCHEM, V20, P227, DOI 10.1159/000104169
   Fallah J, 2016, BLOOD ADV, V1, P112, DOI 10.1182/bloodadvances.2016000927
   FERRARI S, 1991, J BIOL CHEM, V266, P22770
   Grose JH, 2010, SENSORS-BASEL, V10, P5668, DOI 10.3390/s100605668
   Hans CP, 2004, BLOOD, V103, P275, DOI 10.1182/blood-2003-05-1545
   Hao HX, 2007, P NATL ACAD SCI USA, V104, P15466, DOI 10.1073/pnas.0705407104
   Katschinski DM, 2003, MOL CELL BIOL, V23, P6780, DOI 10.1128/MCB.23.19.6780-6789.2003
   KROGHJENSEN M, 1995, LEUKEMIA LYMPHOMA, V19, P223
   Laplante M, 2012, CELL, V149, P274, DOI 10.1016/j.cell.2012.03.017
   Leseux L, 2006, BLOOD, V108, P4156, DOI 10.1182/blood-2006-05-026203
   Louis D.N., 2016, WHO CLASSIFICATION T, V1
   Mark Agnes, 2014, Magy Onkol, V58, P143
   Merli M, 2015, FUTURE ONCOL, V11, P373, DOI 10.2217/fon.14.264
   Neuman NA, 2011, EMBO MOL MED, V3, P189, DOI 10.1002/emmm.201100131
   Nitta Naoki, 2016, Surg Neurol Int, V7, pS475, DOI 10.4103/2152-7806.185781
   Peponi E, 2006, AM J PATHOL, V169, P2171, DOI 10.2353/ajpath.2006.051078
   Pópulo H, 2012, INT J MOL SCI, V13, P1886, DOI 10.3390/ijms13021886
   Qin XY, 2016, CELL CYCLE, V15, P781, DOI 10.1080/15384101.2016.1151581
   Rajnai H, 2014, VIRCHOWS ARCH, V464, P229, DOI 10.1007/s00428-013-1519-9
   Rosenwald A, 2002, NEW ENGL J MED, V346, P1937, DOI 10.1056/NEJMoa012914
   Roux PP, 2007, J BIOL CHEM, V282, P14056, DOI 10.1074/jbc.M700906200
   Rutter J, 2001, P NATL ACAD SCI USA, V98, P8991, DOI 10.1073/pnas.161284798
   Schick V, 2007, BRAIN PATHOL, V17, P165, DOI 10.1111/j.1750-3639.2007.00059.x
   Schläfli P, 2011, FEBS J, V278, P1757, DOI 10.1111/j.1742-4658.2011.08100.x
   Sebestyén A, 2012, MODERN PATHOL, V25, P1623, DOI 10.1038/modpathol.2012.141
   Semplici F, 2016, DIABETOLOGIA, V59, P1938, DOI 10.1007/s00125-016-4025-1
   Shiels MS, 2016, BRIT J HAEMATOL, V174, P417, DOI 10.1111/bjh.14073
   Sonoda Y, 2016, NEUROPATHOLOGY, V36, P325, DOI 10.1111/neup.12275
   Tasian SK, 2012, BLOOD, V120, P833, DOI 10.1182/blood-2011-12-389932
   Vajpayee N, 2012, LEUKEMIA RES, V36, P1403, DOI 10.1016/j.leukres.2012.07.016
   Zhang DD, 2015, NUTRIENTS, V7, P7437, DOI 10.3390/nu7095347
NR 35
TC 6
Z9 7
U1 0
U2 3
PU OXFORD UNIV PRESS INC
PI CARY
PA JOURNALS DEPT, 2001 EVANS RD, CARY, NC 27513 USA
SN 0022-3069
EI 1554-6578
J9 J NEUROPATH EXP NEUR
JI J. Neuropathol. Exp. Neurol.
PD APR
PY 2018
VL 77
IS 4
BP 268
EP 273
DI 10.1093/jnen/nlx121
PG 6
WC Clinical Neurology; Neurosciences; Pathology
WE Science Citation Index Expanded (SCI-EXPANDED)
SC Neurosciences & Neurology; Pathology
GA GB3IM
UT WOS:000428950300001
PM 29361117
OA Bronze
DA 2024-06-03
ER

PT J
AU Lukas, RV
   Riedell, P
   Horowitz, PM
   Pytel, P
   Kamson, DO
AF Lukas, Rimas V.
   Riedell, Peter
   Horowitz, Peleg M.
   Pytel, Peter
   Kamson, David O.
TI Diagnostic Evaluation in Primary CNS Lymphoma
SO NEUROLOGIST
LA English
DT Article
DE central nervous system lymphoma; diagnosis; MRI; nondiagnostic biopsy;
   pathology; PCNSL; steroids
ID CENTRAL-NERVOUS-SYSTEM; BIOPSY
AB The diagnosis of primary central nervous system lymphoma (PCNSL) may be fraught with difficulty. After initial imaging reveals enhancing intracranial mass lesions steroids are often initiated. This leads to a decreased diagnostic yield of tumor biopsies which may be associated with delay in treatment initiation. We review a case of PCNSL treated with a very brief steroid course. Initial nondiagnostic biopsy histopathology is juxtaposed against subsequent diagnostic pathology. Imaging before and after steroids is presented, as is imaging after tumor regrowth in a noncontiguous location. Elements in the clinical history and radiographic presentation which should raise suspicion for PCNSL are reviewed. Increased understanding of the potential pitfalls surrounding PCNSL diagnosis may limit their future occurrence.
C1 [Lukas, Rimas V.] Northwestern Univ, Dept Neurol, Chicago, IL 60611 USA.
   [Riedell, Peter] Univ Chicago, Sect Hematol & Oncol, Chicago, IL 60637 USA.
   [Horowitz, Peleg M.] Sect Neurosurg, Chicago, IL USA.
   [Pytel, Peter] Dept Pathol, Chicago, IL USA.
   [Kamson, David O.] Dept Neurol, Chicago, IL USA.
C3 Northwestern University; University of Chicago
RP Lukas, RV (corresponding author), 710 N Lake Shore Dr,Abbott Hall 1114, Chicago, IL 60611 USA.
EM rimas.lukas@nm.org
RI Lukas, Rimas/JZD-3282-2024
OI Riedell, Peter/0000-0003-2719-0580
CR Alderson L, 1996, J NEUROL NEUROSUR PS, V60, P102, DOI 10.1136/jnnp.60.1.102
   Barrantes-Freer A, 2017, BRAIN PATHOL, DOI 10. 1111/bpa. 12496
   Bathla G, 2016, CLIN RADIOL, V71, P602, DOI 10.1016/j.crad.2016.02.006
   Binnahil M, 2016, CAN J NEUROL SCI, V43, P721, DOI 10.1017/cjn.2016.255
   Giannini C, 2014, J NEUROPATH EXP NEUR, V73, P478, DOI 10.1097/NEN.0000000000000076
   Günaydin A, 2007, TURK NEUROSURG, V17, P129
   Malikova H, 2016, CANCER IMAGING, V16, DOI 10.1186/s40644-016-0098-9
   Manoj N, 2014, NEUROL INDIA, V62, P19, DOI 10.4103/0028-3886.128272
   Partovi S, 2014, BRIT J RADIOL, V87, DOI 10.1259/bjr.20130684
   Yun J., 2016, ARCH CANC RES, V4, P71, DOI 10.21767/2254-6081.100071
NR 10
TC 6
Z9 6
U1 0
U2 4
PU LIPPINCOTT WILLIAMS & WILKINS
PI PHILADELPHIA
PA TWO COMMERCE SQ, 2001 MARKET ST, PHILADELPHIA, PA 19103 USA
SN 1074-7931
J9 NEUROLOGIST
JI Neurologist
PD MAR
PY 2018
VL 23
IS 2
BP 53
EP 54
DI 10.1097/NRL.0000000000000169
PG 2
WC Clinical Neurology
WE Science Citation Index Expanded (SCI-EXPANDED)
SC Neurosciences & Neurology
GA GB1II
UT WOS:000428804100005
PM 29494436
DA 2024-06-03
ER

PT J
AU Park, JS
   Lim, DH
   Ahn, YC
   Park, W
   Kim, SJ
   Kim, WS
   Kim, K
AF Park, Jun Su
   Lim, Do Hoon
   Ahn, Yong Chan
   Park, Won
   Kim, Seok Jin
   Kim, Won Seog
   Kim, Kihyun
TI Whole brain radiation dose reduction for primary central nervous system
   lymphoma patients who achieved partial response after high-dose
   methotrexate based chemotherapy
SO JAPANESE JOURNAL OF CLINICAL ONCOLOGY
LA English
DT Article
DE lymphoma; non-Hodgkin; primary central nervous system neoplasms;
   radiation dosage; radiotherapy
ID PRIMARY CNS LYMPHOMA; MULTICENTER PHASE-II; RADIOTHERAPY; THERAPY;
   SURVIVAL; TRIAL; RTOG
AB The whole brain radiotherapy (WBRT) dose for primary central nervous system lymphoma (PCNSL) patients who achieved complete response after induction chemotherapy was recently reduced to 23.4 Gy, but the optimal radiation dose for patients who achieved partial response (PR) is controversial. The aim of this study was to investigate the feasibility of reduced-dose WBRT for patients who achieved PR.
   We retrospectively reviewed the medical records of PCNSL patients who were treated with high-dose methotrexate based chemotherapy. We compared treatment outcomes between the patients who received WBRT at either 36 Gy or 45 Gy.
   The overall survival (OS) and intracranial progression-free survival (IC-PFS) was 66.3% and 42.6% at 5 years, respectively. There was no significant difference in treatment outcomes between the patients who received 36 Gy and 45 Gy, especially among patients who achieved PR. Three-year OS was 100% and 83.3% for 36 Gy and 45 Gy group, respectively (P = 0.313). Three-year IC-PFS was 60.0% and 66.7% for 36 Gy and 45 Gy group, respectively (P = 0.916).
   Findings of our study might provide a possibility for dose-reduction in patients achieving PR to induction chemotherapy, which may in turn reduce delayed neurologic sequelae. However, the number of patients included in this study was too small to lead to a concrete conclusion, thus further study is needed.
C1 [Park, Jun Su; Lim, Do Hoon; Ahn, Yong Chan; Park, Won] Sungkyunkwan Univ, Sch Med, Samsung Med Ctr, Dept Radiat Oncol, 81 Irwon Ro, Seoul 06351, South Korea.
   [Kim, Seok Jin; Kim, Won Seog; Kim, Kihyun] Sungkyunkwan Univ, Sch Med, Div Hematol Oncol, Dept Med,Samsung Med Ctr, Seoul, South Korea.
C3 Sungkyunkwan University (SKKU); Samsung Medical Center; Sungkyunkwan
   University (SKKU); Samsung Medical Center
RP Lim, DH (corresponding author), Sungkyunkwan Univ, Sch Med, Samsung Med Ctr, Dept Radiat Oncol, 81 Irwon Ro, Seoul 06351, South Korea.
EM dh8lim@skku.edu
RI Park, Junsu/IQU-2241-2023
OI Park, Junsu/0000-0001-5608-9540
CR Abrey LE, 2006, J CLIN ONCOL, V24, P5711, DOI 10.1200/JCO.2006.08.2941
   Abrey LE, 2005, J CLIN ONCOL, V23, P5034, DOI 10.1200/JCO.2005.13.524
   Abrey LE, 1998, J CLIN ONCOL, V16, P859, DOI 10.1200/JCO.1998.16.3.859
   Abrey LE, 2000, J CLIN ONCOL, V18, P3144, DOI 10.1200/JCO.2000.18.17.3144
   BERRY MP, 1981, INT J RADIAT ONCOL, V7, P55, DOI 10.1016/0360-3016(81)90060-2
   Bessell EM, 2002, J CLIN ONCOL, V20, P231, DOI 10.1200/JCO.20.1.231
   BLAY JY, 1993, BRIT J CANCER, V67, P1136, DOI 10.1038/bjc.1993.209
   Colombat P, 2006, BONE MARROW TRANSPL, V38, P417, DOI 10.1038/sj.bmt.1705452
   DeAngelis LM, 2002, J CLIN ONCOL, V20, P4643, DOI 10.1200/JCO.2002.11.013
   Ferreri AJM, 2003, J CLIN ONCOL, V21, P266, DOI 10.1200/JCO.2003.09.139
   Ferreri AJM, 2011, INT J RADIAT ONCOL, V80, P169, DOI 10.1016/j.ijrobp.2010.01.066
   Fisher B, 2005, J NEURO-ONCOL, V74, P201, DOI 10.1007/s11060-004-6596-9
   Hoang-Xuan K, 2003, J CLIN ONCOL, V21, P2726, DOI 10.1200/JCO.2003.11.036
   Kim BH, 2014, CANCER RES TREAT, V46, P261, DOI 10.4143/crt.2014.46.3.261
   Korfel A, 2015, NEUROLOGY, V84, P1242, DOI 10.1212/WNL.0000000000001395
   Morris PG, 2013, J CLIN ONCOL, V31, P3971, DOI 10.1200/JCO.2013.50.4910
   NELSON DF, 1992, INT J RADIAT ONCOL, V23, P9, DOI 10.1016/0360-3016(92)90538-S
   Omuro A, 2011, J NEURO-ONCOL, V104, P323, DOI 10.1007/s11060-010-0497-x
   Omuro AMP, 2005, ARCH NEUROL-CHICAGO, V62, P1595, DOI 10.1001/archneur.62.10.1595
   Shah GD, 2007, J CLIN ONCOL, V25, P4730, DOI 10.1200/JCO.2007.12.5062
   Thiel E, 2010, LANCET ONCOL, V11, P1036, DOI 10.1016/S1470-2045(10)70229-1
   Zhu JJ, 2009, NEURO-ONCOLOGY, V11, P211, DOI 10.1215/15228517-2008-067
NR 22
TC 6
Z9 9
U1 0
U2 1
PU OXFORD UNIV PRESS
PI OXFORD
PA GREAT CLARENDON ST, OXFORD OX2 6DP, ENGLAND
SN 0368-2811
EI 1465-3621
J9 JPN J CLIN ONCOL
JI Jpn. J. Clin. Oncol.
PD NOV
PY 2017
VL 47
IS 11
BP 995
EP 1001
DI 10.1093/jjco/hyx120
PG 7
WC Oncology
WE Science Citation Index Expanded (SCI-EXPANDED)
SC Oncology
GA FL6NR
UT WOS:000414362800001
PM 28973509
OA Bronze
DA 2024-06-03
ER

PT J
AU Debata, A
   Yoshida, K
   Ujifuku, K
   Yasui, H
   Kamada, K
   Niino, D
   Matsuo, T
AF Debata, Ayumi
   Yoshida, Koichi
   Ujifuku, Kenta
   Yasui, Haruna
   Kamada, Kensaku
   Niino, Daisuke
   Matsuo, Takayuki
TI Hyperglycemia is associated with poor survival in primary central
   nervous system lymphoma patients
SO TUMORI JOURNAL
LA English
DT Article
DE Glucose transporter type 1; Hyperglycemia; Prediabetes; Primary central
   nervous system lymphoma; Warburg effect
ID NON-HODGKIN-LYMPHOMA; TYPE-2 DIABETES-MELLITUS; CANCER; RISK; GLUCOSE;
   EXPRESSION; CARCINOMA; DIAGNOSIS; GLUT-1
AB Purpose: Primary central nervous system lymphoma (PCNSL) is a type of non-Hodgkin lymphoma (NHL), and it has been postulated that metabolic disorder may contribute to NHL etiology. We retrospectively investigated the prognostic significance of hyperglycemia in patients with PCNSL. We evaluated glucose transporter type 1 (GLUT1) expression by immunohistochemistry and analyzed its association with hyperglycemia and survival.
   Methods: The medical and neuroradiologic records of 50 patients with PCNSL at our institution over the past 15 years were analyzed. Patients were divided into 3 groups based on mean fasting plasma glucose (FPG) levels: normal (< 110 mg/dL), prediabetes (110-125 mg/dL), and diabetes (>= 126 mg/dL). We defined prediabetes and diabetes groups as hyperglycemia.
   Results: Forty-four percent of patients were in the prediabetes and diabetes groups. One-year survival rates were 73%, 66%, and 43% in normal, prediabetes, and diabetes groups, respectively. Univariate analysis revealed that high age, female sex, poor performance status, high mean FPG, and monotherapy were associated with shorter survival. Multivariable Cox regression analyses showed that high mean FPG and monotherapy were significant predictors of shorter survival (p = 0.036 and p = 0.000, respectively). The GLUT1 immunohistopathologic staining was performed in 34 cases, 20 of which (58%) showed variable levels of GLUT1 expression at the cell membrane and/or cytoplasm. Prediabetes and diabetes groups had a higher percentage of GLUT1-positive cells compared with the normal group (p = 0.015).
   Conclusions: These findings indicate that hyperglycemia is associated with poor survival. The putative biological mechanism might involve differential GLUT1 expression between hyperglycemic and normal states in patients with PCNSL.
C1 [Debata, Ayumi; Yoshida, Koichi; Ujifuku, Kenta; Kamada, Kensaku; Matsuo, Takayuki] Nagasaki Univ, Dept Neurosurg, Grad Sch Biomed Sci, 1-7-1 Sakamoto, Nagasaki 8528501, Japan.
   [Yasui, Haruna] Nagasaki Univ, Dept Pathol, Nagasaki, Japan.
   [Niino, Daisuke] Nagasaki Educ & Diagnost Ctr Pathol, Nagasaki, Japan.
C3 Nagasaki University; Nagasaki University
RP Yoshida, K (corresponding author), Nagasaki Univ, Dept Neurosurg, Grad Sch Biomed Sci, 1-7-1 Sakamoto, Nagasaki 8528501, Japan.
EM kou-yo@nifty.com
RI Niino, Daisuke/ABH-2306-2020; Ujifuku, Kenta/ABG-2952-2021
FU Grants-in-Aid for Scientific Research [16K15358] Funding Source: KAKEN
CR Alberti KGMM, 1998, DIABETIC MED, V15, P539, DOI 10.1002/(SICI)1096-9136(199807)15:7<539::AID-DIA668>3.0.CO;2-S
   Castillo JJ, 2012, BLOOD, V119, P4845, DOI 10.1182/blood-2011-06-362830
   Chao C, 2008, AM J EPIDEMIOL, V168, P471, DOI 10.1093/aje/kwn160
   Derr RL, 2009, J CLIN ONCOL, V27, P1082, DOI 10.1200/JCO.2008.19.1098
   Donadon V, 2008, WORLD J GASTROENTERO, V14, P5695, DOI 10.3748/wjg.14.5695
   Erber E, 2009, INT J CANCER, V125, P1440, DOI 10.1002/ijc.24456
   Ferreri AJM, 2002, NEUROLOGY, V58, P1513, DOI 10.1212/WNL.58.10.1513
   Giovannucci E, 2010, DIABETES CARE, V33, P1674, DOI 10.2337/dc10-0666
   Hahn T, 1998, INT J CANCER, V78, P353, DOI 10.1002/(SICI)1097-0215(19981029)78:3<353::AID-IJC16>3.0.CO;2-7
   Hermanides J, 2009, J THROMB HAEMOST, V7, P945, DOI 10.1111/j.1538-7836.2009.03442.x
   Huang Y, 2014, DIABETOLOGIA, V57, P2261, DOI 10.1007/s00125-014-3361-2
   Johnson JA, 2012, DIABETOLOGIA, V55, P1607, DOI 10.1007/s00125-012-2525-1
   Kawamura T, 2001, CANCER-AM CANCER SOC, V92, P634, DOI 10.1002/1097-0142(20010801)92:3<634::AID-CNCR1364>3.0.CO;2-X
   Kim JA, 2011, LEUKEMIA LYMPHOMA, V52, P205, DOI 10.3109/10428194.2010.542261
   Lambe M, 2011, CANCER CAUSE CONTROL, V22, P1163, DOI 10.1007/s10552-011-9794-8
   Larsson SC, 2008, EUR J CANCER, V44, P2655, DOI 10.1016/j.ejca.2008.07.012
   Link TW, 2012, J CLIN NEUROSCI, V19, P996, DOI 10.1016/j.jocn.2011.09.031
   Ma FJ, 2014, ONCOTARGETS THER, V7, P2147, DOI 10.2147/OTT.S71095
   Mayer A, 2014, STRAHLENTHER ONKOL, V190, P933, DOI 10.1007/s00066-014-0696-z
   Oliver RJ, 2004, EUR J CANCER, V40, P503, DOI 10.1016/j.ejca.2003.10.024
   Panageas KS, 2007, CANCER, V110, P1338, DOI 10.1002/cncr.22907
   Perreault L, 2012, LANCET, V379, P2243, DOI 10.1016/S0140-6736(12)60525-X
   Reni M, 1997, ANN ONCOL, V8, P227, DOI 10.1023/A:1008201717089
   Ryu TY, 2014, DIABETES METAB J, V38, P330, DOI 10.4093/dmj.2014.38.5.330
   Sulkowska M, 2009, PATHOLOGY, V41, P254, DOI 10.1080/00313020802579318
   Szablewski L, 2014, DIABETES-METAB RES, V30, P543, DOI 10.1002/dmrr.2573
   Warburg O, 1927, J GEN PHYSIOL, V8, P519, DOI 10.1085/jgp.8.6.519
   Welch MR, 2012, NEURO-ONCOLOGY, V14, P1304, DOI 10.1093/neuonc/nos207
   Yun JE, 2006, INT J CANCER, V119, P208, DOI 10.1002/ijc.21816
   Zacher J, 2014, COCHRANE DB SYST REV, V6
NR 30
TC 6
Z9 9
U1 0
U2 4
PU SAGE PUBLICATIONS LTD
PI LONDON
PA 1 OLIVERS YARD, 55 CITY ROAD, LONDON EC1Y 1SP, ENGLAND
SN 0300-8916
EI 2038-2529
J9 TUMORI J
JI Tumori J.
PD MAY-JUN
PY 2017
VL 103
IS 3
BP 272
EP 278
DI 10.5301/tj.5000590
PG 7
WC Oncology
WE Science Citation Index Expanded (SCI-EXPANDED)
SC Oncology
GA EV3CH
UT WOS:000401634200013
PM 28058711
DA 2024-06-03
ER

PT J
AU Alessandro, L
   Rueda, JMP
   Villalonga, JF
   Bruno, VA
   Carpani, F
   Blaquier, JB
   Tognarelli, S
   Varela, FJ
   Muggeri, A
AF Alessandro, Lucas
   Pastor Rueda, Jose M.
   Villalonga, Juan F.
   Bruno, Veronica A.
   Carpani, Federico
   Blaquier, Juan B.
   Tognarelli, Sofia
   Varela, Francisco J.
   Muggeri, Alejandro
TI Retrospective study of 48 cases of primary central nervous system
   lymphoma
SO MEDICINA-BUENOS AIRES
LA Spanish
DT Article
DE central nervous system; HIV; immunocompromised patients; lymphoma
ID PRIMARY-CNS-LYMPHOMA; PRIMARY CEREBRAL LYMPHOMA; LEPTOMENINGEAL DISEASE;
   FLOW-CYTOMETRY; COLLABORATIVE-GROUP; MALIGNANT-LYMPHOMA; MRI FEATURES;
   DIFFUSION; INVOLVEMENT; DIAGNOSIS
AB Primary central nervous system lymphoma (PCNSL) is an infrequent form of non-Hodgkin lymphoma restricted to the CNS. More than 90% are type B and mainly affect patients aged 50-70 years. Immunodeficiency is the most important risk factor. The aim of our study was to evaluate the immune status, clinical presentation and findings in complementary studies of PCNSL patients. A retrospective analysis of 48 cases treated in our center between January 1992 and May 2015 was performed. Median age at diagnosis was 61 years (range 25-84); with male predominance (2.1:1). Forty one cases (85%) were immunocompetent patients. Brain MRI findings showed parenchymal involvement in 45 cases (94%), 43% with frontal lobe and 35% basal ganglia, 4% had meningeal involvement and 2% had ophthalmic involvement at diagnosis. Fifty-five percent had restricted signal on diffusion weighted imaging and contrast enhancement was found in 89%. Pyramidal syndrome was the main initial clinical manifestation (56%). There were abnormal findings in 62% of CSF samples, but in only 11.1% positive cytology results were detected. The most frequent type was diffuse large B-cell lymphoma (83%), being B-cell type the most common form between them (96%). In our series PCNSL was more frequent in immunocompetent elderly male subjects. At initial evaluation, clinical manifestations and MRI findings were variable. The initial suspicion of this entity would allow an early diagnosis, avoiding empirical treatments that may confuse or delay diagnosis.
C1 [Alessandro, Lucas; Pastor Rueda, Jose M.; Bruno, Veronica A.; Carpani, Federico; Varela, Francisco J.] Inst Invest Neurol Reul Carrea FLENI, Serv Neurol, Buenos Aires, DF, Argentina.
   [Villalonga, Juan F.] Inst Invest Neurol Reul Carrea FLENI, Serv Neurocirugia, Buenos Aires, DF, Argentina.
   [Blaquier, Juan B.; Tognarelli, Sofia] Inst Invest Neurol Reul Carrea FLENI, Serv Med Interne, Buenos Aires, DF, Argentina.
   [Muggeri, Alejandro] Inst Invest Neurol Reul Carrea FLENI, Serv Neuroncol, Buenos Aires, DF, Argentina.
RP Alessandro, L (corresponding author), Inst Invest Neurol Reul Carrea FLENI, Montaneses 2325, RA-1428 Buenos Aires, DF, Argentina.
EM lucas.alessandro.1987@gmail.com
RI Blaquier, Juan Bautista/JVZ-3141-2024; Rueda, Jose/JXY-9070-2024
OI Blaquier, Juan Bautista/0000-0002-7197-5986; Villalonga, Juan
   F./0000-0002-1544-6334
CR Ayers EC, 2016, PET CLIN, V11, P209, DOI 10.1016/j.cpet.2016.02.001
   Bailey P, 1929, ARCH SURG-CHICAGO, V18, P1359, DOI 10.1001/archsurg.1929.01140130449031
   BALMACEDA C, 1995, ANN NEUROL, V38, P202, DOI 10.1002/ana.410380212
   Bataille B, 2000, J NEUROSURG, V92, P261, DOI 10.3171/jns.2000.92.2.0261
   Bhagavathi S, 2008, ARCH PATHOL LAB MED, V132, P1830, DOI 10.1043/1543-2165-132.11.1830
   BRAUS DF, 1992, J NEUROL, V239, P117, DOI 10.1007/BF00833908
   Bromberg JEC, 2007, NEUROLOGY, V68, P1674, DOI 10.1212/01.wnl.0000261909.28915.83
   Bühring U, 2001, NEUROLOGY, V57, P393, DOI 10.1212/WNL.57.3.393
   Campo E, 2011, BLOOD, V117, P5019, DOI 10.1182/blood-2011-01-293050
   CHAMBERLAIN MC, 1994, CANCER, V73, P1728, DOI 10.1002/1097-0142(19940315)73:6<1728::AID-CNCR2820730629>3.0.CO;2-8
   Chan CC, 2011, ONCOLOGIST, V16, P1589, DOI 10.1634/theoncologist.2011-0210
   Correa DD, 2007, ANN ONCOL, V18, P1145, DOI 10.1093/annonc/mdl464
   Deckert M, 2011, LEUKEMIA, V25, P1797, DOI 10.1038/leu.2011.169
   Erdag N, 2001, AM J ROENTGENOL, V176, P1319, DOI 10.2214/ajr.176.5.1761319
   FINE HA, 1993, ANN INTERN MED, V119, P1093, DOI 10.7326/0003-4819-119-11-199312010-00007
   GEORGY BA, 1993, AM J ROENTGENOL, V160, P949, DOI 10.2214/ajr.160.5.8470609
   Glantz MJ, 1998, CANCER, V82, P733, DOI 10.1002/(SICI)1097-0142(19980215)82:4<733::AID-CNCR17>3.0.CO;2-Z
   Hegde U, 2005, BLOOD, V105, P496, DOI 10.1182/blood-2004-05-1982
   HENRY JM, 1974, CANCER, V34, P1293, DOI 10.1002/1097-0142(197410)34:4<1293::AID-CNCR2820340441>3.0.CO;2-P
   Herrlinger U, 1999, J NEURO-ONCOL, V43, P219, DOI 10.1023/A:1006298201101
   HOCHBERG FH, 1988, J NEUROSURG, V68, P835, DOI 10.3171/jns.1988.68.6.0835
   Hunt Matthew A., 2006, NEUROSURG FOCUS, V21, P1, DOI 10.3171/foc.2006.21.5.4
   Hussain FS, 2016, CUREUS J MED SCIENCE, V8, DOI 10.7759/cureus.606
   JACK CR, 1986, AM J ROENTGENOL, V146, P271, DOI 10.2214/ajr.146.2.271
   JELLINGER KA, 1992, J CANCER RES CLIN, V119, P7, DOI 10.1007/BF01209483
   Kadan-Lottick NS, 2002, CANCER, V95, P193, DOI 10.1002/cncr.10643
   Korfel A, 2012, ANN ONCOL, V23, P2374, DOI 10.1093/annonc/mdr627
   Küker W, 2005, J NEURO-ONCOL, V72, P169, DOI 10.1007/s11060-004-3390-7
   Liao B, 2014, J NEUROL SCI, V343, P46, DOI 10.1016/j.jns.2014.05.015
   Mead GM, 2000, CANCER, V89, P1359, DOI 10.1002/1097-0142(20000915)89:6<1359::AID-CNCR21>3.0.CO;2-9
   Murase T, 2007, BLOOD, V109, P478, DOI 10.1182/blood-2006-01-021253
   Partovi S, 2014, BRIT J RADIOL, V87, DOI 10.1259/bjr.20130684
   Phillips EH, 2014, CURR HEMATOL MALIG R, V9, P243, DOI 10.1007/s11899-014-0217-2
   Pisoni CN, 2003, MEDICINA-BUENOS AIRE, V63, P221
   Preusser M, 2010, PATHOLOGY, V42, P547, DOI 10.3109/00313025.2010.508786
   Quijano S, 2009, J CLIN ONCOL, V27, P1462, DOI 10.1200/JCO.2008.17.7089
   Rock JP, 1995, NEUROLOGICAL SURG
   Schabet M, 1999, J NEURO-ONCOL, V43, P199, DOI 10.1023/A:1006290032052
   Shenkier TN, 2005, J CLIN ONCOL, V23, P2233, DOI 10.1200/JCO.2005.07.109
   Shiels MS, 2011, JAMA-J AM MED ASSOC, V305, P1450, DOI 10.1001/jama.2011.396
   Stadlbauer A, 2006, RADIOLOGY, V240, P803, DOI 10.1148/radiol.2403050937
   Swerdlow SH, 2016, BLOOD, V127, P2375, DOI 10.1182/blood-2016-01-643569
   Toh CH, 2008, AM J NEURORADIOL, V29, P471, DOI 10.3174/ajnr.A0872
   VAQUERO J, 1984, J NEUROSURG, V60, P174, DOI 10.3171/jns.1984.60.1.0174
   Villano JL, 2011, BRIT J CANCER, V105, P1414, DOI 10.1038/bjc.2011.357
   Weller M, 2012, NEURO-ONCOLOGY, V14, P1481, DOI 10.1093/neuonc/nos159
   Yamasaki F, 2005, RADIOLOGY, V235, P985, DOI 10.1148/radiol.2353031338
   Yoshida S, 2000, SURG NEUROL, V53, P163, DOI 10.1016/S0090-3019(99)00186-X
NR 48
TC 6
Z9 6
U1 0
U2 2
PU MEDICINA (BUENOS AIRES)
PI BUENOS AIRES
PA DONATO ALVAREZ 3150, 1427 BUENOS AIRES, ARGENTINA
SN 0025-7680
EI 1669-9106
J9 MEDICINA-BUENOS AIRE
JI Med.-Buenos Aires
PY 2017
VL 77
IS 1
BP 17
EP 23
PG 7
WC Medicine, General & Internal
WE Science Citation Index Expanded (SCI-EXPANDED)
SC General & Internal Medicine
GA EP6IA
UT WOS:000397480700004
PM 28140306
DA 2024-06-03
ER

PT J
AU Hottinger, AF
   Alentorn, A
   Hoang-Xuan, K
AF Hottinger, Andreas F.
   Alentorn, Agusti
   Hoang-Xuan, Khe
TI Recent developments and controversies in primary central nervous system
   lymphoma
SO CURRENT OPINION IN ONCOLOGY
LA English
DT Review
DE chemotherapy; MYD88; nuclear factor kappa B; primary central nervous
   system lymphoma; radiotherapy; rituximab
ID PRIMARY CNS LYMPHOMA; B-CELL LYMPHOMA; HIGH-DOSE METHOTREXATE; RECURRENT
   PRIMARY CNS; WHOLE-BRAIN RADIOTHERAPY; INTENSIVE CHEMOTHERAPY;
   INTRAOCULAR LYMPHOMA; REFRACTORY PRIMARY; PROGNOSTIC IMPACT; RITUXIMAB
AB Purpose of review
   Primary central nervous system lymphoma (PCNSL) is a rare tumor, and its optimal management is a matter of controversy. Recent developments of collaborative groups devoted to PCNSL have allowed to conduct randomized trials addressing important issues. In addition, genome wide analysis provided new insights in the PCNSL tumorigenesis.
   Recent findings
   The purpose of the present review is to focus on the most recent findings in the management and the biological advances of PCNSL.
   Summary
   Cumulating data challenge the role of consolidation radiotherapy after high-dose methotrexate-based polychemotherapy, especially in the elderly, in order to reduce delayed neurotoxicity, support intensive chemotherapy with autologous stem cell transplantation as a therapeutic option in PCNSL, confirm the interest for adding rituximab in the initial treatment, and suggest the importance of B-cell receptor/Toll-like receptor/nuclear factor kappa B signaling pathway activation in PCNSL as a promising target for novel therapies.
C1 [Hottinger, Andreas F.] Univ Lausanne, CHU Vaudois, Dept Clin Neurosci, Lausanne, Switzerland.
   [Hottinger, Andreas F.] Univ Lausanne, CHU Vaudois, Dept Oncol, Lausanne, Switzerland.
   [Alentorn, Agusti; Hoang-Xuan, Khe] UPMC, Univ Paris 04, Hop La Pitie Salpetriere, AP HP,Dept Neurol Mazarin,IHU,ICM,LOC Network, Paris, France.
C3 University of Lausanne; Centre Hospitalier Universitaire Vaudois (CHUV);
   University of Lausanne; Centre Hospitalier Universitaire Vaudois (CHUV);
   Assistance Publique Hopitaux Paris (APHP); Hopital Universitaire
   Pitie-Salpetriere - APHP; Sorbonne Universite
RP Hoang-Xuan, K (corresponding author), Hop La Pitie Salpetriere, Dept Neurol Mazarin, Paris, France.
EM khe.hoang-xuan@psl.aphp.fr
RI Alentorn, Agustí/Q-3610-2018; Alentorn, Agustí/IZE-2259-2023;
   Hoang-Xuan, Khe/O-7527-2017
OI Alentorn, Agustí/0000-0002-7220-2686; Hoang Xuan,
   Khe/0000-0003-4072-1999
FU French National Cancer Institute (INCa)
FX K.H.X. is currently receiving a grant from the French National Cancer
   Institute (INCa) for coordinating the LOC expert center network for
   PCNSL.
CR Ahn SJ, 2014, PLOS ONE, V9, DOI 10.1371/journal.pone.0112948
   Batchelor TT, 2011, NEUROLOGY, V76, P929, DOI 10.1212/WNL.0b013e31820f2d94
   Berghoff AS, 2014, CLIN NEUROPATHOL, V33, P42, DOI 10.5414/NP300698
   Birnbaum T, 2012, J NEURO-ONCOL, V109, P285, DOI 10.1007/s11060-012-0891-7
   Bonzheim I, 2015, BLOOD, V126, P76, DOI 10.1182/blood-2015-01-620518
   Braggio E, 2015, CLIN CANC RES
   Bruno A, 2015, ACTA NEUROPATHOL
   Bruno A, 2014, ONCOTARGET, V5, P5065, DOI 10.18632/oncotarget.2080
   Chen YB, 2014, INT J CLIN ONCOL, V19, P963
   Ferreri AJ, 2015, HEMATOL ONCOL S1, V33
   Ferreri AJM, 2014, NEUROLOGY, V82, P1370, DOI 10.1212/WNL.0000000000000314
   Ferreri AJM, 2009, LANCET, V374, P1512, DOI 10.1016/S0140-6736(09)61416-1
   Gill KZ, 2014, PLOS ONE, V9, DOI 10.1371/journal.pone.0114398
   Gonzalez-Aguilar A, 2012, CLIN CANCER RES, V18, P5203, DOI 10.1158/1078-0432.CCR-12-0845
   Gregory G, 2013, NEURO-ONCOLOGY, V15, P1068, DOI 10.1093/neuonc/not032
   Hoang-Xuan K, 2015, LANCET ONCOL, V16, pE322, DOI 10.1016/S1470-2045(15)00076-5
   Holdhoff M, 2014, NEUROLOGY, V83, P235, DOI 10.1212/WNL.0000000000000593
   Houillier C, 2015, NEUROLOGY, V84, P325, DOI 10.1212/WNL.0000000000001158
   Iwadate Y, 2014, J NEURO-ONCOL, V117, P261, DOI 10.1007/s11060-014-1379-4
   Kasenda B, 2015, ANN ONCOL, V26, P1305, DOI 10.1093/annonc/mdv076
   Kickingereder P, 2014, AM J NEURORADIOL, V35, P1503, DOI 10.3174/ajnr.A3915
   Kiewe P, 2014, ONCOL RES TREAT S, V37, P5
   Kinoshita M, 2014, NEURO-ONCOLOGY, V16, P728, DOI 10.1093/neuonc/not319
   Korfel A, 2015, NEUROLOGY
   Kreher S, 2015, NEURO-ONCOLOGY, V17, P1016, DOI 10.1093/neuonc/nov046
   Kreher S, 2015, ANN HEMATOL, V94, P409, DOI 10.1007/s00277-014-2212-z
   Lim DH, 2015, APMIS, V123, P596
   Lu SS, 2015, AM J ROENTGENOL, V204, P827, DOI 10.2214/AJR.14.12677
   Morris PG, 2013, J CLIN ONCOL, V31, P3971, DOI 10.1200/JCO.2013.50.4910
   Nakamura T, 2016, NEUROPATH APPL NEURO, V42, P279, DOI 10.1111/nan.12259
   Omuro A, 2015, LANCET HAEMATOL, V2, pE251, DOI 10.1016/S2352-3026(15)00074-5
   Omuro A, 2015, BLOOD, V125, P1403, DOI 10.1182/blood-2014-10-604561
   Pentsova E, 2014, J NEURO-ONCOL, V117, P161, DOI 10.1007/s11060-014-1370-0
   Poulain S, 2014, BRIT J HAEMATOL, V167, P506, DOI 10.1111/bjh.13078
   Pulczynski EJ, 2014, HAEMATOLOGICA
   Roth P, 2015, EUR J CANCER, V51, P382, DOI 10.1016/j.ejca.2014.10.028
   Rubenstein JL, 2013, J CLIN ONCOL, V31, P3061, DOI 10.1200/JCO.2012.46.9957
   Rubenstein JL, 2013, BLOOD, V121, P4740, DOI 10.1182/blood-2013-01-476333
   Sasagawa Y, 2015, J NEURO-ONCOL, V121, P177, DOI 10.1007/s11060-014-1622-z
   Schorb E, 2013, HAEMATOLOGICA, V98, P765, DOI 10.3324/haematol.2012.076075
   Soussain C, 2008, J CLIN ONCOL, V26, P2512, DOI 10.1200/JCO.2007.13.5533
   Soussain C, 2012, HAEMATOL-HEMATOL J, V97, P1751, DOI 10.3324/haematol.2011.060434
   Tabouret E, 2015, J CLIN ONCOL, V33, DOI 10.1200/jco.2015.33.15_suppl.2035
   Tapia G, 2015, APMIS, V123, P596, DOI 10.1111/apm.12390
   Thiel E, 2010, LANCET ONCOL, V11, P1036, DOI 10.1016/S1470-2045(10)70229-1
   Vater I., 2014, LEUKEMIA
   Viaccoz A, 2015, NEUROONCOL
   Welch MR, 2015, LEUKEMIA LYMPHOMA, V56, P361, DOI 10.3109/10428194.2014.916800
   Weller M, 2012, NEURO-ONCOLOGY, V14, P1481, DOI 10.1093/neuonc/nos159
   Wieduwilt MJ, 2012, CLIN CANCER RES, V18, P1146, DOI 10.1158/1078-0432.CCR-11-0625
   Yamasaki F, 2015, J NEUROSURG, V122, P1370, DOI 10.3171/2014.9.JNS14106
NR 51
TC 6
Z9 8
U1 0
U2 10
PU LIPPINCOTT WILLIAMS & WILKINS
PI PHILADELPHIA
PA TWO COMMERCE SQ, 2001 MARKET ST, PHILADELPHIA, PA 19103 USA
SN 1040-8746
EI 1531-703X
J9 CURR OPIN ONCOL
JI Curr. Opin. Oncol.
PD NOV
PY 2015
VL 27
IS 6
BP 496
EP 501
DI 10.1097/CCO.0000000000000233
PG 6
WC Oncology
WE Science Citation Index Expanded (SCI-EXPANDED)
SC Oncology
GA DD0QI
UT WOS:000369624100010
PM 26371780
DA 2024-06-03
ER

PT J
AU Chen, H
   Dong, HQ
AF Chen, Hai
   Dong, Huiqing
TI A rare case of nonenhancing primary central nervous system lymphoma
   mimic multiple sclerosis
SO NEUROSCIENCES
LA English
DT Article
ID PRIMARY CNS LYMPHOMA; IMMUNOCOMPETENT PATIENTS; FEATURES; PET; MRI
AB Primary central nervous system lymphoma (PCNSL) is reported to have increased in the last decades. Early diagnosis is crucial for proper management of this tumor. We report a case of a 48-year-old man who was initially diagnosed with multiple sclerosis. Magnetic resonance imaging of the brain revealed multiple lesions with hypersignals in the bilateral basal ganglia and brain stem in T2-weighted image and non-enhancement, while positron emission tomography showed a low uptake of F-18-fluorodeoxyglucose in the affected brain, indicative of demyelination. However, this individual was correctly diagnosed with PCNSL after biopsy and further histological analysis. Primary central nervous system lymphoma must be considered even when nonenhancing, diffuse lesions are seen on MRI. A visible tumor on imaging is essential to ensure an early brain biopsy and histological diagnosis.
C1 [Chen, Hai; Dong, Huiqing] Capital Med Univ, Xuanwu Hosp, Dept Neurol, Beijing 100053, Peoples R China.
C3 Capital Medical University
RP Dong, HQ (corresponding author), Capital Med Univ, Xuanwu Hosp, Dept Neurol, Beijing 100053, Peoples R China.
EM ch-123456-hai@163.com
CR Gerstner ER, 2010, ARCH NEUROL-CHICAGO, V67, P291, DOI 10.1001/archneurol.2010.3
   Haldorsen IS, 2009, AM J NEURORADIOL, V30, P744, DOI 10.3174/ajnr.A1447
   Johnson BA, 1997, AM J NEURORADIOL, V18, P563
   Kawai N, 2010, ANN NUCL MED, V24, P335, DOI 10.1007/s12149-010-0356-z
   Küker W, 2005, J NEURO-ONCOL, V72, P169, DOI 10.1007/s11060-004-3390-7
   Palmedo H, 2006, EUR J NUCL MED MOL I, V33, P164, DOI 10.1007/s00259-005-1917-6
   Soussain C, 2009, CURR OPIN ONCOL, V21, P550, DOI 10.1097/CCO.0b013e3283310eb3
   Terae S, 1996, NEURORADIOLOGY, V38, P34, DOI 10.1007/BF00593213
   Yamaguchi S, 2014, ANN NUCL MED, V28, P603, DOI 10.1007/s12149-014-0851-8
   Zhang D, 2010, KOREAN J RADIOL, V11, P269, DOI 10.3348/kjr.2010.11.3.269
   Zhao DF, 2014, J CELL MOL MED, V18, P1081, DOI 10.1111/jcmm.12252
NR 11
TC 6
Z9 11
U1 0
U2 5
PU RIYADH ARMED FORCES HOSPITAL
PI RIYADH
PA PO BOX 7897, RIYADH, KSA 11159, SAUDI ARABIA
SN 1319-6138
J9 NEUROSCIENCES
JI Neurosciences
PD OCT
PY 2015
VL 20
IS 4
BP 380
EP 384
PG 5
WC Clinical Neurology
WE Science Citation Index Expanded (SCI-EXPANDED)
SC Neurosciences & Neurology
GA CZ6JA
UT WOS:000367205900011
PM 26492120
OA hybrid, Green Published, Green Submitted
DA 2024-06-03
ER

PT J
AU Bagga, RB
   Donnou, S
   Cosette, J
   Sautés-Fridman, C
   Aouni, M
   Fisson, S
AF Bagga, Rym Ben Abdelwahed
   Donnou, Sabrina
   Cosette, Jeremie
   Sautes-Fridman, Catherine
   Aouni, Mahjoub
   Fisson, Sylvain
TI Mouse models of primary central nervous system lymphomas: tools for
   basing funding and therapeutic strategies
SO JOURNAL OF NEURO-ONCOLOGY
LA English
DT Review
DE Primary intracerebral lymphoma (PCL); Primary central nervous system
   lymphoma (PCNSL); Primary intraocular lymphoma (PIOL); Primary
   vitreoretinal lymphoma (PVRL); Mouse models; Preclinical
ID TUMOR-INFILTRATING LYMPHOCYTES; PRIMARY INTRAOCULAR LYMPHOMA; T-CELL
   LYMPHOMA; MALIGNANT-LYMPHOMA; OCULAR LYMPHOMA; TRANSGENIC MICE; MURINE
   MODEL; BRAIN; EXPRESSION; DIAGNOSIS
AB Primary central nervous system lymphomas (PCNSL) include ocular and cerebral lymphomas and are rare aggressive malignancies with poor prognoses. Compared with other lymphomas, they are a challenge for clinicians and scientists, for diagnosis and therapeutic progress and their prognosis remains unsatisfactory, because of the lack of molecular and biological knowledge. Indeed, several limitations of human sample present a major obstacle to the identification of the particular microenvironment of the sanctuary sites where these tumor cells grow. In addition, the generally poor overall condition and performance status of patients with PCNSL limit their participation in prospective trials. Therefore, animal models of PCNSL are essential for tumor microenvironment characterization and for antitumor response studying. In this review, we have compiled the B-and T-cell PCNSL mouse models that are used to improve our understanding of the lymphoma microenvironment, tropism and migration and to investigate novel therapeutic strategies.
C1 [Bagga, Rym Ben Abdelwahed; Sautes-Fridman, Catherine] Ctr Rech Cordeliers, UMRS 872, INSERM, F-75006 Paris, France.
   [Bagga, Rym Ben Abdelwahed; Sautes-Fridman, Catherine] Univ Paris 06, UMRS 872, F-75006 Paris, France.
   [Bagga, Rym Ben Abdelwahed; Sautes-Fridman, Catherine] Univ Paris 05, UMRS 872, F-75006 Paris, France.
   [Bagga, Rym Ben Abdelwahed; Aouni, Mahjoub] Univ Monastir, Monastir 5000, Tunisia.
   [Donnou, Sabrina; Cosette, Jeremie; Fisson, Sylvain] Genethon, Evry, France.
   [Donnou, Sabrina; Cosette, Jeremie; Fisson, Sylvain] INSERM, U951, Evry, France.
   [Donnou, Sabrina; Cosette, Jeremie; Fisson, Sylvain] Univ Evry Val Essonne, UMRS 951, Evry, France.
C3 Universite Paris Cite; Sorbonne Universite; Institut National de la
   Sante et de la Recherche Medicale (Inserm); Sorbonne Universite;
   Universite Paris Cite; Universite Paris Cite; Universite de Monastir;
   Institut National de la Sante et de la Recherche Medicale (Inserm);
   Universite Paris Saclay; Universite Paris Saclay
RP Fisson, S (corresponding author), Genethon, 1 Bis Rue Int, Evry, France.
EM rym.abdelwahed@yahoo.fr; sylvain.fisson@univ-evry.fr
RI sautes-fridman, catherine/JOZ-3968-2023; FISSON, Sylvain/J-8003-2013
OI sautes-fridman, catherine/0000-0003-1735-8722; FISSON,
   Sylvain/0000-0002-0057-363X
FU Institut National du Cancer [RC013-C06N631-2005, C06N748-2006];
   Association pour la Recherche contre le Cancer; Institut National de la
   Sante et de la Recherche Medicale; University Pierre and Marie Curie;
   University Paris-Descartes; pole de competitivite Ile de France (ImmuCan
   project); Tunisian Direction Generale de la Recherche Scientifique;
   Franco-Tunisian CMCU project; Actions Thematiques Incitatives de
   Genopole (ATIGE) funds; DGRS-INSERM; CMCU; Institut National du Cancer
FX The authors thank Valerie Touitou, Cecile Daussy, Claire Galand, and
   Lucile Crozet and for their technical contribution to the development of
   our murine models. The authors thank Marie-Christine Naud (Team
   17-Centre de Recherche des Cordeliers) and Bernard Gjata, Thibaut Wiart
   and Daniel Stockholm (histology and imaging-cytometry platforms,
   Genethon, Evry, France), for their respective contribution to
   histological preparation and image acquisitions. The authors are
   grateful to Jo Ann Cahn for her careful reading of the manuscript. Grant
   support: This work was supported by the Institut National du Cancer
   (Grants RC013-C06N631-2005 and C06N748-2006), the Association pour la
   Recherche contre le Cancer, the Institut National de la Sante et de la
   Recherche Medicale, the University Pierre and Marie Curie, the
   University Paris-Descartes, the pole de competitivite Ile de France
   (ImmuCan project), the Tunisian Direction Generale de la Recherche
   Scientifique, the Franco-Tunisian CMCU project, and the Actions
   Thematiques Incitatives de Genopole (ATIGE) funds. R.B.A. was a
   recipient of grants from the DGRS-INSERM and the CMCU. S.D. received a
   grant from the Institut National du Cancer.
CR Ando H, 2002, J NEUROSURG, V97, P432, DOI 10.3171/jns.2002.97.2.0432
   Assaf N, 1997, VIRCHOWS ARCH, V431, P459, DOI 10.1007/s004280050124
   Ben Abdelwahed R, 2013, INVEST OPHTH VIS SCI, V54, P3657, DOI 10.1167/iovs.12-10316
   Ben Abdelwahed R, 2013, J EXP CLIN CANC RES, V32, DOI 10.1186/1756-9966-32-18
   BENVENISTY N, 1992, ONCOGENE, V7, P2399
   Chan CC, 2005, INVEST OPHTH VIS SCI, V46, P415, DOI 10.1167/iovs.04-0869
   Donnou S, 2011, CLIN EXP IMMUNOL, V165, P329, DOI 10.1111/j.1365-2249.2011.04416.x
   Donnou Sabrina, 2012, Adv Hematol, V2012, P701704, DOI 10.1155/2012/701704
   Fridman WH, 2011, CURR TOP MICROBIOL, V344, P1, DOI 10.1007/82_2010_46
   Galand C, 2011, PLOS ONE, V6, DOI 10.1371/journal.pone.0024622
   Ghanta VK, 2000, J NEURO-ONCOL, V47, P1, DOI 10.1023/A:1006475516746
   Hochman J, 2001, CANCER RES, V61, P5242
   Hochman J, 2013, CLIN EXP METASTAS, V30, P91, DOI 10.1007/s10585-012-9512-2
   JELLINGER KA, 1995, J NEURO-ONCOL, V24, P33, DOI 10.1007/BF01052655
   Jiang LY, 2010, INT J CLIN EXP PATHO, V3, P763
   Kadoch C, 2009, CLIN CANCER RES, V15, P1989, DOI 10.1158/1078-0432.CCR-08-2054
   KIRCHNER HH, 1984, BEHRING I MITT, V74, P329
   Lavi E, 1995, PATHOBIOLOGY, V63, P188, DOI 10.1159/000163950
   Li ZQ, 2006, CANCER RES, V66, P10586, DOI 10.1158/0008-5472.CAN-06-1981
   Mineo JF, 2008, INVEST OPHTH VIS SCI, V49, P4738, DOI 10.1167/iovs.07-1494
   PETERSON K, 1993, CANCER, V72, P843, DOI 10.1002/1097-0142(19930801)72:3<843::AID-CNCR2820720333>3.0.CO;2-#
   Rubenstein J, 2008, LEUKEMIA LYMPHOMA, V49, P43, DOI 10.1080/10428190802311441
   Sautès-Fridman C, 2011, CANCER METAST REV, V30, P13, DOI 10.1007/s10555-011-9279-y
   Singh MP, 2006, NEUROIMMUNOMODULAT, V13, P122, DOI 10.1159/000096791
   Touitou V, 2008, OPHTHAL RES, V40, P208, DOI 10.1159/000119878
   Touitou V, 2007, INVEST OPHTH VIS SCI, V48, P3223, DOI 10.1167/iovs.07-0008
   Wang Weijun, 2006, Neurosurg Focus, V21, pE14
   WHITCUP SM, 1993, OPHTHALMOLOGY, V100, P1399
   Yamasaki T, 2003, J NEUROSURG, V98, P599, DOI 10.3171/jns.2003.98.3.0599
   YAMASAKI T, 1989, CELL IMMUNOL, V120, P387, DOI 10.1016/0008-8749(89)90206-2
   YAMASAKI T, 1989, Neurological Surgery, V17, P717
   Yamasaki T, 1996, INT J CANCER, V67, P365
   YEE SP, 1989, MOL CELL BIOL, V9, P5491, DOI 10.1128/MCB.9.12.5491
NR 33
TC 6
Z9 6
U1 1
U2 12
PU SPRINGER
PI NEW YORK
PA 233 SPRING ST, NEW YORK, NY 10013 USA
SN 0167-594X
EI 1573-7373
J9 J NEURO-ONCOL
JI J. Neuro-Oncol.
PD JAN
PY 2015
VL 121
IS 1
BP 9
EP 18
DI 10.1007/s11060-014-1624-x
PG 10
WC Oncology; Clinical Neurology
WE Science Citation Index Expanded (SCI-EXPANDED)
SC Oncology; Neurosciences & Neurology
GA AY9UE
UT WOS:000347895100001
PM 25300908
DA 2024-06-03
ER

PT J
AU Prica, A
   Chan, K
   Cheung, M
AF Prica, A.
   Chan, K.
   Cheung, M.
TI Combined modality therapy versus chemotherapy alone as an induction
   regimen for primary central nervous system lymphoma: a
   cost-effectiveness analysis
SO NEURO-ONCOLOGY
LA English
DT Article
DE central nervous system lymphoma; chemotherapy; cost-effectiveness;
   quality of life; radiotherapy
ID PRIMARY CNS LYMPHOMA; HIGH-DOSE METHOTREXATE; WHOLE-BRAIN RADIOTHERAPY;
   QUALITY-OF-LIFE; DEFERRED RADIOTHERAPY; PHASE-II; EUROPEAN ORGANIZATION;
   COGNITIVE FUNCTIONS; INITIAL TREATMENT; EXPERIENCE
AB Background. In immunocompetent patients with primary central nervous system lymphoma (PCNSL), combined modality therapy (CMT) using high-dose methotrexate and radiotherapy (WBRT) has improved response rates compared with chemotherapy alone. The trade-off is delayed and potentially devastating treatment-related neurotoxicity (NT).
   Methods. A cost-effectiveness analysis using a Markov model compared CMT with chemotherapy alone in age-stratified patients with PCNSL. Baseline probabilities were derived from a systematic literature review. Direct and lost productivity costs were collected from a Canadian perspective and presented in Can$ in 2011. Outcomes were life expectancy, quality-adjusted life years (QALYs), and incremental cost-effectiveness ratio.
   Results. The quality-adjusted life expectancy was 1.55 QALYs for CMT and 1.53 QALYs for chemotherapy alone. In younger patients (aged<60 years), CMT yielded 2.44 QALYs, compared with 1.89 QALYs for chemotherapy alone, yielding an expected benefit with CMT of 0.55 QALYs or 6.6 quality-adjusted months. The CMT strategy dominated in younger patients, as it was Can$ 11 951 less expensive than chemotherapy alone. The chemotherapy-alone strategy dominated in older patients, as it was Can$ 11 244 less expensive than CMT, and there was no difference in QALYs between the strategies. The model was robust in sensitivity analyses of key variables tested through the plausible ranges obtained from costing sources and published literature.
   Conclusion. The preferred induction strategy for younger patients with PCNSL appears to be CMT, which minimized cost while maximizing life expectancy and QALYs. This analysis confirms that the preferred strategy for older patients is chemotherapy alone.
C1 [Prica, A.; Cheung, M.] Univ Toronto, Sunnybrook Hlth Sci Ctr, Dept Med, Div Hematol, Toronto, ON, Canada.
   [Chan, K.] Univ Toronto, Sunnybrook Hlth Sci Ctr, Dept Med, Div Med Oncol, Toronto, ON, Canada.
   [Chan, K.] Univ Toronto, Princess Margaret Hosp, Toronto, ON, Canada.
C3 University of Toronto; Sunnybrook Research Institute; Sunnybrook Health
   Science Center; University of Toronto; Sunnybrook Research Institute;
   Sunnybrook Health Science Center; University of Toronto; University
   Health Network Toronto; Princess Margaret Cancer Centre
RP Prica, A (corresponding author), Sunnybrook Hlth Sci Ctr, 2075 Bayview Ave, Toronto, ON M4N 3M5, Canada.
EM anca.prica@utoronto.ca
CR Abrey LE, 1998, J CLIN ONCOL, V16, P859, DOI 10.1200/JCO.1998.16.3.859
   Abrey LE, 2000, J CLIN ONCOL, V18, P3144, DOI 10.1200/JCO.2000.18.17.3144
   [Anonymous], 2013, CANC CARE ONTARIO CC
   Batchelor T, 2003, J CLIN ONCOL, V21, P1044, DOI 10.1200/JCO.2003.03.036
   Bessell EM, 2002, J CLIN ONCOL, V20, P231, DOI 10.1200/JCO.20.1.231
   BLAY JY, 1995, BLOOD, V86, P2922
   Correa DD, 2004, NEUROLOGY, V62, P548, DOI 10.1212/01.WNL.0000109673.75316.D8
   Correa DD, 2012, NEURO-ONCOLOGY, V14, P101, DOI 10.1093/neuonc/nor186
   DeAngelis LM, 2002, J CLIN ONCOL, V20, P4643, DOI 10.1200/JCO.2002.11.013
   Drummond MichaelF., 2002, Methods for the Economic Evaluation of Health Care Programmes
   Dumont S, 2009, PALLIATIVE MED, V23, P708, DOI 10.1177/0269216309346546
   Earle C, 1999, CRIT REV ONCOL HEMAT, V32, P87, DOI 10.1016/S1040-8428(99)00026-8
   Ekenel M, 2008, CANCER-AM CANCER SOC, V113, P1025, DOI 10.1002/cncr.23670
   Ferreri AJM, 2003, J CLIN ONCOL, V21, P266, DOI 10.1200/JCO.2003.09.139
   Ferreri AJM, 2009, LANCET, V374, P1512, DOI 10.1016/S0140-6736(09)61416-1
   Gavrilovic IT, 2006, J CLIN ONCOL, V24, P4570, DOI 10.1200/JCO.2006.06.6910
   Gerard LM, 2011, LEUKEMIA LYMPHOMA, V52, P1882, DOI 10.3109/10428194.2011.584004
   GLASS J, 1994, J NEUROSURG, V81, P188, DOI 10.3171/jns.1994.81.2.0188
   Guanella R, 2011, J THROMB HAEMOST, V9, P2397, DOI 10.1111/j.1538-7836.2011.04516.x
   Guha-Thakurta N, 1999, J NEURO-ONCOL, V43, P259, DOI 10.1023/A:1006210703827
   Harder H, 2004, NEUROLOGY, V62, P544, DOI 10.1212/WNL.62.4.544
   Herrlinger U, 2005, ANN NEUROL, V57, P843, DOI 10.1002/ana.20495
   Hoang-Xuan K, 2003, J CLIN ONCOL, V21, P2726, DOI 10.1200/JCO.2003.11.036
   Hottinger AF, 2007, NEUROLOGY, V69, P1178, DOI 10.1212/01.wnl.0000276986.19602.c1
   HURD MD, 1990, J ECON LIT, V28, P565
   Hux MJ, 1998, CAN MED ASSOC J, V159, P457
   Lathia N, 2010, CANCER-AM CANCER SOC, V116, P742, DOI 10.1002/cncr.24773
   Marcus R, 2007, GUIDELINES DIAGNOSIS
   Mittmann N, 2012, TOPHARMEJ, V4, P18
   Nguyen PL, 2005, J CLIN ONCOL, V23, P1507, DOI 10.1200/JCO.2005.01.161
   Omuro A, 2011, J NEURO-ONCOL, V104, P323, DOI 10.1007/s11060-010-0497-x
   Omuro AMP, 2005, ARCH NEUROL-CHICAGO, V62, P1595, DOI 10.1001/archneur.62.10.1595
   Pels H, 2003, J CLIN ONCOL, V21, P4489, DOI 10.1200/JCO.2003.04.056
   Poortmans PMP, 2003, J CLIN ONCOL, V21, P4483, DOI 10.1200/JCO.2003.03.108
   Prica A, 2012, BRIT J HAEMATOL, V158, P600, DOI 10.1111/j.1365-2141.2012.09208.x
   Shah GD, 2007, J CLIN ONCOL, V25, P4730, DOI 10.1200/JCO.2007.12.5062
   Silvani A, 2007, J NEURO-ONCOL, V82, P273, DOI 10.1007/s11060-006-9276-0
   Thiel E, 2010, LANCET ONCOL, V11, P1036, DOI 10.1016/S1470-2045(10)70229-1
   Uhm JE, 2009, LEUKEMIA LYMPHOMA, V50, P1110, DOI 10.1080/10428190902964776
   Xie H, 2013, ANTICANCER RES, V33, P3251
NR 40
TC 6
Z9 6
U1 0
U2 3
PU OXFORD UNIV PRESS INC
PI CARY
PA JOURNALS DEPT, 2001 EVANS RD, CARY, NC 27513 USA
SN 1522-8517
EI 1523-5866
J9 NEURO-ONCOLOGY
JI Neuro-Oncology
PD OCT
PY 2014
VL 16
IS 10
BP 1384
EP 1391
DI 10.1093/neuonc/nou057
PG 8
WC Oncology; Clinical Neurology
WE Science Citation Index Expanded (SCI-EXPANDED)
SC Oncology; Neurosciences & Neurology
GA AR6CP
UT WOS:000343671000010
PM 24799455
OA Green Published, Bronze
DA 2024-06-03
ER

PT J
AU Han, H
   Han, C
   Huang, S
   Guo, J
   Zhuang, X
AF Han, H.
   Han, C.
   Huang, S.
   Guo, J.
   Zhuang, X.
TI Comparison of diffusion-weighted imaging between high and standard
   b-values for primary central nervous system lymphoma
SO CLINICAL RADIOLOGY
LA English
DT Article
ID 3T
AB AIM: To investigate the utility of diffusion-weighted (DW) magnetic resonance imaging (MRI) with a high b-value (b = 3000 s/mm(2)) compared with standard b-value (b = 1000 s/mm(2)) DW imaging in patients with primary central nervous system lymphoma (PCNSL).
   MATERIALS AND METHODS: High and standard b-value (b = 3000 and 1000 s/mm(2), respectively) DW images were acquired in 15 patients with PCNSL. The number and location of the lesions were assessed. MRI signal intensities (SIs), signal-to-noise ratios (SNRs), contrast-to-noise ratios (CNRs), contrast ratios (CRs), and apparent diffusion coefficients (ADCs) of the lesions and normal parenchyma were measured.
   RESULTS: Thirty-two lesions in 15 patients were revealed. Twenty-seven of the lesions were hyperintense at DW MRI with high and standard b-values; high b-value images revealed five additional lesions. Lesions were also more conspicuous at high b-value (b = 3000 s/mm(2)) DW MRI compared to standard b-value images (b = 1000 s/mm(2)). SNR, CNR, and ADC values in lesions and normal parenchyma were lower in the b = 3000 s/mm(2) images compared to the b = 1000 s/mm(2) images (SNR: 250.7 +/- 124.7 versus 112.3 +/- 68.7; CNR: 83.4 +/- 74.7 versus 59.6 +/- 60.4, b = 1000 and 3000 s/mm(2), respectively). The CR was significantly greater in the b = 3000 s/mm(2) images compared to the b = 1000 s/mm(2) images (CR: 0.28 +/- 0.13 versus 0.18 +/- 0.10).
   CONCLUSIONS: Although quantitative analyses revealed higher SI, SNR, and CNR values in standard b-value (b = 1000 s/mm(2)) DW images, higher b-value imaging could be beneficial for detecting additional lesions and improving the contrast between lesions and normal tissue in patients with PCNSL. (C) 2014 The Royal College of Radiologists. Published by Elsevier Ltd. All rights reserved.
C1 [Han, H.; Han, C.; Zhuang, X.] Xiamen Univ, Affiliated Hosp 1, Dept Radiol, Xiamen 361003, Peoples R China.
   [Huang, S.] Xiamen Univ, Affiliated Hosp 1, Dept Cardiol, Xiamen 361003, Peoples R China.
   [Guo, J.] Xiamen Univ, Affiliated Hosp 1, Dept Neurosurg, Xiamen 361003, Peoples R China.
C3 Xiamen University; Xiamen University; Xiamen University
RP Zhuang, X (corresponding author), Xiamen Univ, Affiliated Hosp 1, Dept Radiol, 55 Zhenhai Rd, Xiamen 361003, Peoples R China.
EM zhuangxiongjievip@163.com
CR Akter M, 2008, COMPUT MED IMAG GRAP, V32, P539, DOI 10.1016/j.compmedimag.2008.06.001
   Bammer R, 2003, EUR J RADIOL, V45, P169, DOI 10.1016/S0720-048X(02)00303-0
   Calli C, 2006, EUR J RADIOL, V58, P394, DOI 10.1016/j.ejrad.2005.12.032
   Chenevert TL, 2006, NEUROIMAG CLIN N AM, V16, P619, DOI 10.1016/j.nic.2006.06.005
   Cihangiroglu M, 2011, EUR J RADIOL, V78, P75, DOI 10.1016/j.ejrad.2009.10.011
   de Figueiredo EHMSG, 2011, MAGN RESON IMAGING C, V19, P1, DOI 10.1016/j.mric.2010.10.005
   Guo AC, 2002, RADIOLOGY, V224, P177, DOI 10.1148/radiol.2241010637
   Haldorsen IS, 2011, AM J NEURORADIOL, V32, P984, DOI 10.3174/ajnr.A2171
   Horger M, 2009, AM J ROENTGENOL, V193, P1384, DOI 10.2214/AJR.09.2486
   Hyare H, 2010, AM J NEURORADIOL, V31, P521, DOI 10.3174/ajnr.A1860
   Purroy F, 2013, J NEUROIMAGING, V23, P33, DOI 10.1111/j.1552-6569.2011.00696.x
   Riva-Amarante E, 2011, NEUROLOGIA, V26, P331, DOI 10.1016/j.nrl.2010.12.003
   Schultz CJ, 2010, INT J RADIAT ONCOL, V76, P666, DOI 10.1016/j.ijrobp.2009.10.011
   Seo HS, 2008, AM J NEURORADIOL, V29, P458, DOI 10.3174/ajnr.A0842
   Toh CH, 2008, AM J NEURORADIOL, V29, P471, DOI 10.3174/ajnr.A0872
   Toyoda K, 2007, EUR RADIOL, V17, P1212, DOI 10.1007/s00330-006-0397-9
   Watanabe Y, 2013, EUR J RADIOL, V82, P658, DOI 10.1016/j.ejrad.2012.11.037
   Yamasaki F, 2012, EUR J RADIOL, V81, P2805, DOI 10.1016/j.ejrad.2011.10.018
   Yoshiura T, 2003, NEUROIMAGE, V20, P413, DOI 10.1016/S1053-8119(03)00342-2
   Zacharia TT, 2008, J NEUROIMAGING, V18, P411, DOI 10.1111/j.1552-6569.2007.00231.x
NR 20
TC 6
Z9 6
U1 0
U2 5
PU W B SAUNDERS CO LTD
PI LONDON
PA 32 JAMESTOWN RD, LONDON NW1 7BY, ENGLAND
SN 0009-9260
EI 1365-229X
J9 CLIN RADIOL
JI Clin. Radiol.
PD SEP
PY 2014
VL 69
IS 9
BP 974
EP 979
DI 10.1016/j.crad.2014.05.002
PG 6
WC Radiology, Nuclear Medicine & Medical Imaging
WE Science Citation Index Expanded (SCI-EXPANDED)
SC Radiology, Nuclear Medicine & Medical Imaging
GA AO3GS
UT WOS:000341218300012
PM 24909506
DA 2024-06-03
ER

PT J
AU Dunbar, MJ
   Singhal, A
   Rassekh, SR
   Dunham, C
AF Dunbar, Mary J.
   Singhal, Ash
   Rassekh, Shahrad Rod
   Dunham, Christopher
TI Evolution of a Pediatric Primary Cerebral ALK-1-Positive Anaplastic
   Large Cell Lymphoma on Serial MRI
SO PEDIATRIC NEUROSURGERY
LA English
DT Article
DE Primary central nervous system lymphoma; Anaplastic large cell lymphoma;
   Magnetic resonance imaging
ID CENTRAL-NERVOUS-SYSTEM; PRIMARY CNS LYMPHOMA; IMMUNOCOMPETENT PATIENTS;
   IMAGING FEATURES; BRAIN; DIAGNOSIS; CHILD; PATIENT; CT
AB Background: Primary central nervous system lymphoma (PCNSL) is a rare central nervous system tumor, especially in the pediatric population. There are fewer than 20 described cases of pediatric primary central nervous system anaplastic large cell lymphoma. The child described in our case report demonstrated a dramatic evolution of this tumor in the first 4 weeks on serial imaging. Methods: Serial MRI imaging was performed followed by biopsy and chemotherapy. Results: Initial imaging revealed a T2 hyperintense lesion in the frontal lobe with abnormally enhancing sulci and minimal surrounding edema and diffusion restriction. Serial imaging revealed progressive increase in the degree of gadolinium enhancement, and the hyperintense T2 edema progressed markedly to exert mass effect. The lesion itself grew marginally. Biopsy revealed an anaplastic large cell lymphoma, only described in 14 previous pediatric patient case reports. The patient was successfully treated with chemotherapy and autologous stem cell transplant. Conclusions: Our case demonstrates the rapidity with which a PCNSL lesion can develop, and the evolution of the imaging characteristics prior to definitive diagnosis and treatment. Serial imaging by MRI may help differentiate the behavior of a PCNSL from other imitating lesions. (C) 2015 S. Karger AG, Basel
C1 [Dunbar, Mary J.; Singhal, Ash; Rassekh, Shahrad Rod; Dunham, Christopher] Univ British Columbia, British Columbia Childrens Hosp, Vancouver, BC V6H 3V4, Canada.
C3 University of British Columbia; BC Childrens Hospital
RP Dunbar, MJ (corresponding author), Univ British Columbia, British Columbia Childrens Hosp, Dept Pediat Neurol, 4480 Oak St, Vancouver, BC V6H 3V4, Canada.
EM mary.dunbar@cw.bc.ca
RI Rassekh, Shahrad Rod/G-5301-2010
OI Rassekh, Shahrad Rod/0000-0001-8005-2641; Dunham,
   Christopher/0000-0002-6244-0584; Singhal, Ash/0000-0002-0061-9570
CR Abdulkader I, 1999, HUM PATHOL, V30, P978, DOI 10.1016/S0046-8177(99)90253-8
   Abla O, 2006, PEDIATR BLOOD CANCER, V47, P880, DOI 10.1002/pbc.20736
   [Anonymous], CASE REP RADIOL
   Bataille B, 2000, J NEUROSURG, V92, P261, DOI 10.3171/jns.2000.92.2.0261
   BERGMANN M, 1991, PATHOLOGE, V12, P246
   Bühring U, 2001, NEUROLOGY, V57, P393, DOI 10.1212/WNL.57.3.393
   Buxton N, 1998, PEDIATR NEUROSURG, V29, P250, DOI 10.1159/000028731
   Coulon A, 2002, EUR RADIOL, V12, P329, DOI 10.1007/s003300101037
   Erdag N, 2001, AM J ROENTGENOL, V176, P1319, DOI 10.2214/ajr.176.5.1761319
   George DH, 2003, AM J SURG PATHOL, V27, P487, DOI 10.1097/00000478-200304000-00008
   Gliemroth J, 2003, CLIN NEUROL NEUROSUR, V105, P78, DOI 10.1016/S0303-8467(02)00105-1
   Haldorsen IS, 2011, AM J NEURORADIOL, V32, P984, DOI 10.3174/ajnr.A2171
   Haldorsen IS, 2009, AM J NEURORADIOL, V30, P744, DOI 10.3174/ajnr.A1447
   HAVLIOGLU N, 1995, AM J CLIN PATHOL, V103, P496
   Herrlinger U, 1999, J NEURO-ONCOL, V43, P219, DOI 10.1023/A:1006298201101
   Hoffman S, 2006, NEURO-ONCOLOGY, V8, P27, DOI 10.1215/S1522851705000323
   Johnson BA, 1997, AM J NEURORADIOL, V18, P563
   Kadan-Lottick NS, 2002, CANCER, V95, P193, DOI 10.1002/cncr.10643
   Karikari IO, 2007, PEDIATR NEUROSURG, V43, P516, DOI 10.1159/000108799
   Koeller KK, 1997, RADIOGRAPHICS, V17, P1497, DOI 10.1148/radiographics.17.6.9397461
   Korfel A, 2013, NAT REV NEUROL, V9, P317, DOI 10.1038/nrneurol.2013.83
   Küker W, 2005, J NEURO-ONCOL, V72, P169, DOI 10.1007/s11060-004-3390-7
   Küker W, 2004, CHILD NERV SYST, V20, P742, DOI 10.1007/s00381-004-0988-1
   Merlin E, 2008, J PEDIAT HEMATOL ONC, V30, P963, DOI 10.1097/MPH.0b013e31818a959a
   Ozkaynak MF, 2009, J PEDIAT HEMATOL ONC, V31, P128, DOI 10.1097/MPH.0b013e31819146d5
   Rupani A, 2005, J Postgrad Med, V51, P326
   SAMPEDRO CS, 2013, J BIOMED GRAPHICS CO, V3, P59
   Schwingel R, 2012, ARQ NEURO-PSIQUIAT, V70, P97, DOI 10.1590/S0004-282X2012000200005
   Scott BJ, 2013, JAMA NEUROL, V70, P311, DOI 10.1001/jamaneurol.2013.606
   Shah AC, 2010, PEDIATR BLOOD CANCER, V55, P1227, DOI 10.1002/pbc.22752
   Smirniotopoulos JG, 2007, RADIOGRAPHICS, V27, P525, DOI 10.1148/rg.272065155
   Tang YZ, 2011, CLIN RADIOL, V66, P768, DOI 10.1016/j.crad.2011.03.006
   Yap KK, 2012, J MED IMAG RADIAT ON, V56, P179, DOI 10.1111/j.1754-9485.2012.02345.x
   Zhang D, 2010, KOREAN J RADIOL, V11, P269, DOI 10.3348/kjr.2010.11.3.269
NR 34
TC 6
Z9 6
U1 0
U2 1
PU KARGER
PI BASEL
PA ALLSCHWILERSTRASSE 10, CH-4009 BASEL, SWITZERLAND
SN 1016-2291
EI 1423-0305
J9 PEDIATR NEUROSURG
JI Pediatr. Neurosurg.
PY 2014
VL 50
IS 3
BP 145
EP 151
DI 10.1159/000380769
PG 7
WC Clinical Neurology; Pediatrics; Surgery
WE Science Citation Index Expanded (SCI-EXPANDED)
SC Neurosciences & Neurology; Pediatrics; Surgery
GA CM7HC
UT WOS:000357861100005
PM 25896198
DA 2024-06-03
ER

PT J
AU Wu, JJ
   Wang, XH
   Li, L
   Li, X
   Zhang, L
   Sun, ZC
   Fu, XR
   Ma, W
   Chang, Y
   Zhang, XD
   Han, LJ
   Zhang, MZ
AF Wu, Jing-Jing
   Wang, Xin-Hua
   Li, Ling
   Li, Xin
   Zhang, Lei
   Sun, Zhen-Chang
   Fu, Xiao-Rui
   Ma, Wang
   Chang, Yu
   Zhang, Xu-Dong
   Han, Li-Juan
   Zhang, Ming-Zhi
TI Fotemustine, Teniposide and Dexamethasone in Treating Patients with CNS
   Lymphoma
SO ASIAN PACIFIC JOURNAL OF CANCER PREVENTION
LA English
DT Article
DE Central nervous system; lymphoma; chemotherapy
ID CENTRAL-NERVOUS-SYSTEM; NON-HODGKINS-LYMPHOMA; B-CELL LYMPHOMA;
   PHASE-II; AGGRESSIVE LYMPHOMA; RADIATION-THERAPY; RISK-FACTORS;
   CHEMOTHERAPY; RADIOTHERAPY; METHOTREXATE
AB Purpose: We developed and evaluated a regimen including fotemustine, teniposide and dexamethasone (FTD) for treating patients with central nervous system (CNS) lymphoma based on pharmacokinetic properties of individual agents and in combination. Patients and Methods: In a comparison study, 8 patients with primary CNS lymphoma (PCNSL) and 8 with secondary CNS lymphoma (SCNSL) were treated with FTD (comprising fotemustine 100 mg/m2, 1h infusion, day 1; teniposide 60 mg/m2, >0.5 h infusion, on day 2, 3, 4; dexamethasone 40 mg, 1h infusion, on day 1, 2, 3, 4 and 5; and methotrexate 12 mg, cytosine arabinoside 50 mg plus dexamethasone 5 mg intrathecally, on day 2 and 7). Cycles were repeated every 3 weeks. After response assessment, patients received whole brain radiotherapy. Results: Of the 8 PCNSL patients, 4 (50%) achieved CR and 3 (38%) PR, an overall response rate of 88%. Four patients (50%) were in continuing remission at the end of this study after a median follow-up of 30 months (range 10 to 56 months). Of the 8 SCNSL patients the overall response rate was 63% (CR+PR: 38%+25%). All responses were achievable with predictable toxicity mainly reflecting reversible myelosuppression. Conclusion: This study suggests that FTD could be an effective treatment for CNS lymphoma, and is worthy of further evaluation.
C1 [Wu, Jing-Jing; Wang, Xin-Hua; Li, Ling; Li, Xin; Zhang, Lei; Sun, Zhen-Chang; Fu, Xiao-Rui; Ma, Wang; Chang, Yu; Zhang, Xu-Dong; Han, Li-Juan; Zhang, Ming-Zhi] Zhengzhou Univ, Affiliated Hosp 1, Inst Clin Med, Zhengzhou 450052, Henan Province, Peoples R China.
C3 Zhengzhou University
RP Zhang, MZ (corresponding author), Zhengzhou Univ, Affiliated Hosp 1, Inst Clin Med, Zhengzhou 450052, Henan Province, Peoples R China.
EM mingzhi_zhang12345@163.com
RI wang, boqiang/AAT-2097-2020; zhang, xiaoyu/HJI-4374-2023; zhang,
   xian/JAC-5480-2023; LI, LI/GVS-5344-2022; Wang, Xin/AAN-8435-2021; Li,
   Li/AEM-3636-2022; Zhang, xiaoyu/HTM-3222-2023; zhang, xu/GRX-9733-2022;
   zhang, xian/GYA-0290-2022; Wang, Xinhua/ISR-8520-2023; zhang,
   xiaofei/JCD-9045-2023; Chen, Zheng/KCY-2338-2024; Wang,
   Xin/JCE-2009-2023; li, li/HII-4157-2022; Wang, Xiaoqiang/IQS-3727-2023;
   Zhang, Ming-Zhi/AAI-6131-2020; zhang, xiaofei/HJA-9117-2022; li,
   long/HOF-6990-2023; zhang, xu/GYE-3558-2022; Wu, Jingjing/CAI-9454-2022;
   li, li/GPX-3938-2022; LI, LI QING/GRR-8855-2022; Zhang,
   xiaoyu/GXA-3206-2022
OI Wang, Xin/0000-0002-4457-7376; Wang, Xin/0000-0002-4457-7376; Zhang,
   Ming-Zhi/0000-0002-8439-8989; Wu, Jingjing/0000-0002-4565-6914; 
FU Natural Science Foundation of China [81201793]
FX The authors have received support from Natural Science Foundation of
   China (No. 81201793), and honoraria from the speakers bureau of
   different parts.
CR Abrey LE, 2005, HEMATOL ONCOL CLIN N, V19, P729, DOI 10.1016/j.hoc.2005.05.010
   Abrey LE, 2000, J CLIN ONCOL, V18, P3144, DOI 10.1200/JCO.2000.18.17.3144
   Batchelor T, 2003, J CLIN ONCOL, V21, P1044, DOI 10.1200/JCO.2003.03.036
   Bierman P, 2005, HEMATOL ONCOL CLIN N, V19, P597, DOI 10.1016/j.hoc.2005.05.003
   Boehme V, 2007, ANN ONCOL, V18, P149, DOI 10.1093/annonc/mdl327
   Boehme V, 2009, BLOOD, V113, P3896, DOI 10.1182/blood-2008-10-182253
   CHEN TE, 2006, NEUROSURG FOCUS, V5, P21
   DeAngelis LM, 2002, J CLIN ONCOL, V20, P4643, DOI 10.1200/JCO.2002.11.013
   Ferreri AJM, 1996, CANCER, V77, P827, DOI 10.1002/(SICI)1097-0142(19960301)77:5<827::AID-CNCR4>3.0.CO;2-B
   Ferreri AJM, 2003, J CLIN ONCOL, V21, P2407, DOI 10.1200/JCO.2003.01.135
   Ferreri AJM, 2003, J CLIN ONCOL, V21, P266, DOI 10.1200/JCO.2003.09.139
   Ferreri AJM, 2011, BLOOD, V118, P510, DOI 10.1182/blood-2011-03-321349
   Hoang-Xuan K, 2003, J CLIN ONCOL, V21, P2726, DOI 10.1200/JCO.2003.11.036
   JELLINGER KA, 1992, J CANCER RES CLIN, V119, P7, DOI 10.1007/BF01209483
   Jin J, 2013, ASIAN PAC J CANCER P, V14, P3681, DOI 10.7314/APJCP.2013.14.6.3681
   Korfel A, 2011, CURR OPIN ONCOL, V23, P436, DOI 10.1097/CCO.0b013e3283499c7c
   Li LF, 2013, ASIAN PAC J CANCER P, V14, P1721, DOI 10.7314/APJCP.2013.14.3.1721
   Li Q, 2013, ASIAN PAC J CANCER P, V14, P4301, DOI 10.7314/APJCP.2013.14.7.4301
   McAllister LD, 2000, NEUROSURGERY, V46, P51, DOI 10.1093/neurosurgery/46.1.51
   Mead GM, 2000, CANCER, V89, P1359, DOI 10.1002/1097-0142(20000915)89:6<1359::AID-CNCR21>3.0.CO;2-9
   MILLER DC, 1994, CANCER-AM CANCER SOC, V74, P1383, DOI 10.1002/1097-0142(19940815)74:4<1383::AID-CNCR2820740432>3.0.CO;2-1
   MUGGIA FM, 1994, CANCER CHEMOTH PHARM, V34, pS127, DOI 10.1007/BF00684876
   National Cancer Institute, 1988, GUID REP ADV DRUG RE
   O'Brien P, 2000, J CLIN ONCOL, V18, P519, DOI 10.1200/JCO.2000.18.3.519
   Omuro AMP, 2007, J NEURO-ONCOL, V85, P207, DOI 10.1007/s11060-007-9397-0
   Pels H, 2003, J CLIN ONCOL, V21, P4489, DOI 10.1200/JCO.2003.04.056
   Reni M, 1997, ANN ONCOL, V8, P227, DOI 10.1023/A:1008201717089
   Rubenstein J, 2008, LEUKEMIA LYMPHOMA, V49, P43, DOI 10.1080/10428190802311441
   SUTCLIFFE SB, 1985, RADIOTHER ONCOL, V4, P211, DOI 10.1016/S0167-8140(85)80086-4
   van Besien K, 1998, BLOOD, V91, P1178, DOI 10.1182/blood.V91.4.1178
   vanTellingen O, 1997, CANCER CHEMOTH PHARM, V40, P330, DOI 10.1007/s002800050665
   Vassal G, 1998, CLIN CANCER RES, V4, P463
   Wang X, 2013, ASIAN PAC J CANCER P, V14, P4399, DOI 10.7314/APJCP.2013.14.7.4399
   Wang XF, 2014, ASIAN PAC J CANCER P, V15, P363, DOI 10.7314/APJCP.2014.15.1.363
   Zhang J, 2013, ASIAN PAC J CANCER P, V14, P4061, DOI 10.7314/APJCP.2013.14.7.4061
   Zhang ZX, 2013, ASIAN PAC J CANCER P, V14, P1731, DOI 10.7314/APJCP.2013.14.3.1731
   Zhu WW, 2013, ASIAN PAC J CANCER P, V14, P6439, DOI 10.7314/APJCP.2013.14.11.6439
NR 37
TC 6
Z9 6
U1 0
U2 7
PU ASIAN PACIFIC ORGANIZATION CANCER PREVENTION
PI GYEONGGI-DO
PA APJCP HEAD OFFICE, KOREAN NATL CANCER CENTER, 323 ILAN -RO,
   ILSANDONG-GU, GOYANG-SI, GYEONGGI-DO, 410-769, SOUTH KOREA
SN 1513-7368
J9 ASIAN PAC J CANCER P
JI Asian Pac. J. Cancer Prev.
PY 2014
VL 15
IS 11
BP 4733
EP 4738
DI 10.7314/APJCP.2014.15.11.4733
PG 6
WC Oncology
WE Science Citation Index Expanded (SCI-EXPANDED)
SC Oncology
GA AK7VD
UT WOS:000338634900057
PM 24969912
OA gold
DA 2024-06-03
ER

PT J
AU Muirhead, R
   Murray, EC
   Bell, SL
   Stewart, W
   James, A
AF Muirhead, R.
   Murray, E. C.
   Bell, S. L.
   Stewart, W.
   James, A.
TI Is There a Role for Radiotherapy in the Primary Management of Primary
   Central Nervous System Lymphoma? A Single-centre Case Series
SO CLINICAL ONCOLOGY
LA English
DT Article
DE Case series; chemotherapy intolerance; chemotherapy toxicity; lymphoma;
   PCNSL; radiotherapy
ID PRIMARY CNS LYMPHOMA; NON-HODGKINS-LYMPHOMA; HIGH-DOSE METHOTREXATE;
   WHOLE-BRAIN RADIOTHERAPY; PHASE-II; ONCOLOGY-GROUP; CHEMOTHERAPY;
   EXPERIENCE; SURVIVAL; THERAPY
AB Aims: In recent years, the optimum primary management of primary central nervous system lymphoma (PCNSL) has evolved from combined modality chemoradiotherapy to chemotherapy alone. We describe a single-centre case series of PCNSL with a view to assessing the role of radiotherapy in primary disease management.
   Materials and methods: West of Scotland PCNSL cases between 2001 and 2010 were identified by neuropathology. Observational data were collected retrospectively from case notes and electronic systems.
   Results: Forty-nine patients fulfilled the eligibility criteria. The median age was 61 years. Chemotherapy with a view to consolidation radiotherapy on completion was delivered to 61% (n = 30). Regimens varied, but were generally methotrexate-based. Chemotherapy was discontinued prematurely in 80% (n = 24) due to progressive disease (n = 12), intolerable toxicity (n = 7) or death (n = 4). In all patients who progressed or did not tolerate chemotherapy, treatment was changed to immediate salvage radiotherapy; modal irradiation was 40 Gy. Radiotherapy alone was delivered to those not suitable for chemotherapy (18%, n = 9) and best supportive care to those with poor performance status (18%, n = 9). The overall median survival was 8 months. In those receiving single modality radiotherapy or chemotherapy, the median survival was 5 and 8 months, respectively. For those completing chemoradiotherapy in its entirety, 3 year survival was 100%; in groups receiving salvage radiotherapy despite progressive disease or chemotherapy toxicity, moderate survival was maintained with immediate radiotherapy with 3 year survival rates of 33 and 60%, respectively.
   Conclusions: Although chemotherapy alone remains the optimal treatment of PCNSL, out with clinical trials only a minority of patients complete chemotherapy due to toxicity and disease progression; in such patients, immediate salvage radiotherapy provides an effective and safe alternative with maintenance of good outcomes. (C) 2013 The Royal College of Radiologists. Published by Elsevier Ltd. All rights reserved.
C1 [Muirhead, R.; Murray, E. C.; James, A.] West Scotland Canc Ctr, Glasgow, Lanark, Scotland.
   [Bell, S. L.; Stewart, W.] So Gen Hosp, Inst Neurol Sci, Dept Neuropathol, Glasgow G51 4TF, Lanark, Scotland.
   [Muirhead, R.] Gray Inst Radiat Oncol & Biol, Oxford, England.
C3 Beatson Oncology Centre; University of Glasgow; University of Oxford
RP Muirhead, R (corresponding author), Flat 2-2,275 West Princes St, Glasgow G4 9EE, Lanark, Scotland.
EM rebeccamuirhead@hotmail.com
OI Stewart, William/0000-0003-2199-2582
CR Abrey LE, 2005, J CLIN ONCOL, V23, P5034, DOI 10.1200/JCO.2005.13.524
   Abrey LE, 2000, J CLIN ONCOL, V18, P3144, DOI 10.1200/JCO.2000.18.17.3144
   Batchelor T, 2006, J CLIN ONCOL, V24, P1281, DOI 10.1200/JCO.2005.04.8819
   Bessell EM, 2002, J CLIN ONCOL, V20, P231, DOI 10.1200/JCO.20.1.231
   Bessell EM, 2001, INT J RADIAT ONCOL, V50, P457, DOI 10.1016/S0360-3016(01)01451-1
   Correa DD, 2007, ANN ONCOL, V18, P1145, DOI 10.1093/annonc/mdl464
   Ferreri AJM, 1996, CANCER, V77, P827, DOI 10.1002/(SICI)1097-0142(19960301)77:5<827::AID-CNCR4>3.0.CO;2-B
   Ferreri AJM, 2009, LANCET, V374, P1512, DOI 10.1016/S0140-6736(09)61416-1
   Gallop-Evans E, 2012, CLIN ONCOL-UK, V24, P329, DOI 10.1016/j.clon.2012.02.009
   GLASS J, 1994, J NEUROSURG, V81, P188, DOI 10.3171/jns.1994.81.2.0188
   Harder H, 2004, NEUROLOGY, V62, P544, DOI 10.1212/WNL.62.4.544
   Hodson DJ, 2005, CLIN ONCOL-UK, V17, P185, DOI 10.1016/j.clon.2004.10.007
   Hoffman S, 2006, NEURO-ONCOLOGY, V8, P27, DOI 10.1215/S1522851705000323
   JAFFE N, 1985, CANCER-AM CANCER SOC, V56, P1356, DOI 10.1002/1097-0142(19850915)56:6<1356::AID-CNCR2820560623>3.0.CO;2-H
   Laack NN, 2011, INT J RADIAT ONCOL, V81, P476, DOI 10.1016/j.ijrobp.2010.06.002
   MILLER DC, 1994, CANCER-AM CANCER SOC, V74, P1383, DOI 10.1002/1097-0142(19940815)74:4<1383::AID-CNCR2820740432>3.0.CO;2-1
   NELSON DF, 1992, INT J RADIAT ONCOL, V23, P9, DOI 10.1016/0360-3016(92)90538-S
   O'Brien PC, 2006, INT J RADIAT ONCOL, V64, P408, DOI 10.1016/j.ijrobp.2005.07.958
   O'Neil BP, 1996, J NEUROONCOL, V25, P67
   Pels H, 2003, J CLIN ONCOL, V21, P4489, DOI 10.1200/JCO.2003.04.056
   Poortmans PMP, 2003, J CLIN ONCOL, V21, P4483, DOI 10.1200/JCO.2003.03.108
   Rare Brain and CNS Tumours Guidelines, RAR BRAIN CNS TUM GU
   Shibamoto Y, 2008, NEURO-ONCOLOGY, V10, P560, DOI 10.1215/15228517-2008-028
   Thiel E, 2010, LANCET ONCOL, V11, P1036, DOI 10.1016/S1470-2045(10)70229-1
   van der Sanden GAC, 2002, CANCER, V94, P1548, DOI 10.1002/cncr.10357
NR 25
TC 6
Z9 7
U1 0
U2 2
PU ELSEVIER SCIENCE LONDON
PI LONDON
PA 84 THEOBALDS RD, LONDON WC1X 8RR, ENGLAND
SN 0936-6555
J9 CLIN ONCOL-UK
JI Clin. Oncol.
PD JUL
PY 2013
VL 25
IS 7
BP 400
EP 405
DI 10.1016/j.clon.2013.04.007
PG 6
WC Oncology
WE Science Citation Index Expanded (SCI-EXPANDED)
SC Oncology
GA 171FU
UT WOS:000320911300003
PM 23688624
DA 2024-06-03
ER

PT J
AU Wang, Y
   Liu, BY
   Xu, DZ
   Zhao, HT
   Zhu, YF
   Xu, J
   Tao, RJ
AF Wang, Yong
   Liu, Baoyan
   Xu, Dezhi
   Zhao, Haitao
   Zhu, Yufang
   Xu, Jun
   Tao, Rongjie
TI Phase II trial of temozolomide plus concurrent whole-brain radiation
   followed by TNV regimen as adjuvant therapy for patients with newly
   diagnosed primary CNS lymphoma
SO NEUROLOGY INDIA
LA English
DT Article
DE Chemotherapy; primary central nervous system lymphoma; radiotherapy;
   temozolomide
ID NERVOUS-SYSTEM LYMPHOMA; MALIGNANT GLIOMA; CHEMOTHERAPY; METHOTREXATE;
   RADIOTHERAPY; CISPLATIN
AB Background: Primary central nervous system lymphoma (PCNSL) is an aggressive extranodal non-Hodgkin's lymphoma limited to the CNS. Treatment of PCNSL with high-dose methotrexate (HD-MTX)-based chemotherapy and whole-brain radiotherapy (WBRT) is associated with high rates of relapse and severe treatment-related neurotoxicity. Aim: To report our experience of treating newly diagnosed PCNSL with temozolomide, nedaplatin, and vincristine (TNV), as the replacement of HD-MTX, in combination with concurrent chemoradiotherapy. Materials and Methods: Newly diagnosed PCNSL patients were given concurrent temozolomide (75 mg/m(2), orally) daily during WBRT. Then, the TNV regimen was given after four weeks. The TNV regimen consisted of temozolomide (200 mg/m(2) orally: Days 1-5), nedaplatin (80 mg/m(2) intravenous: Day 1), and vincristine (1.4 mg/m(2) intravenous: Day 1). Each cycle was of a duration of four weeks and a maximum of six cycles were applied. The primary end point was response to treatment obtained by magnetic resonance imaging (MRI). Secondary end points were progression-free survival (PFS) and fewer toxic effects. Results: The study subjects included 14 patients (median age: 53.5, median Karnofsky Performance Scale (KPS): 75). The median number of TNV cycles given was five. Response to treatment: Complete response in 12 (85.7%) patients, partial response in 2 (14.3%) patients, and none with progressive disease. The objective response rate was 100%, and median PFS was 21.4 months. Toxicity was relatively mild, which mainly included nausea in six and fatigue in five, grade 3-4 hematotoxicity in one, and abnormal liver functions in five patients. No neurotoxicity has been observed till date. Conclusion: The efficacy outcomes in this study are comparable to other reported HD-MTX-based regimens plus WBRT, with an added favorable toxicity profile. Prospective, randomized controlled trials are warranted to confirm such results.
C1 [Wang, Yong; Xu, Dezhi; Zhao, Haitao; Zhu, Yufang; Xu, Jun; Tao, Rongjie] Shandong Canc Hosp, Dept Neurosurg, Jinan 250117, Shandong, Peoples R China.
   [Liu, Baoyan] Shandong Univ Tradit Chinese Med, Affliated Hosp 2, Dept Cardiol, Jinan 250000, Peoples R China.
C3 Shandong First Medical University & Shandong Academy of Medical
   Sciences; Shandong University of Traditional Chinese Medicine
RP Tao, RJ (corresponding author), Shandong Canc Hosp, Dept Neurosurg, 440 Jiyan Rd, Jinan 250117, Shandong, Peoples R China.
EM 053113969191909@163.com
CR Abrey LE, 2005, J CLIN ONCOL, V23, P5034, DOI 10.1200/JCO.2005.13.524
   [Anonymous], 2011, CHEMOTHER RES PRACT
   Corn BW, 1997, CANCER, V79, P2409
   D'Atri S, 2000, J PHARMACOL EXP THER, V294, P664
   DeAngelis LM, 2002, J CLIN ONCOL, V20, P4643, DOI 10.1200/JCO.2002.11.013
   DINCALCI M, 1988, CANCER TREAT REV, V15, P279, DOI 10.1016/0305-7372(88)90026-6
   Dresemann G, 2010, ONCOTARGETS THER, V3, P139
   Ferreri AJM, 2003, J CLIN ONCOL, V21, P2407, DOI 10.1200/JCO.2003.01.135
   Graber JJ, 2011, CNS DRUGS, V25, P447, DOI 10.2165/11589030-000000000-00000
   Jahnke K, 2006, J NEURO-ONCOL, V80, P159, DOI 10.1007/s11060-006-9165-6
   KANZAWA F, 1988, ANTICANCER RES, V8, P323
   Korfel A, 2005, BRIT J HAEMATOL, V128, P177, DOI 10.1111/j.1365-2141.2004.05284.x
   Kurzwelly D, 2010, J NEURO-ONCOL, V97, P389, DOI 10.1007/s11060-009-0032-0
   Lombardi G, 2011, J NEURO-ONCOL, V104, P381, DOI 10.1007/s11060-010-0484-2
   O'Brien P, 2000, J CLIN ONCOL, V18, P519, DOI 10.1200/JCO.2000.18.3.519
   Omuro AMP, 2005, NEUROLOGY, V64, P69, DOI 10.1212/01.WNL.0000148641.98241.5E
   Raizer JJ, 2012, CANCER-AM CANCER SOC, V118, P3743, DOI 10.1002/cncr.26709
   Reni M, 2007, BRIT J CANCER, V96, P864, DOI 10.1038/sj.bjc.6603660
   Schultz CJ, 2010, INT J RADIAT ONCOL, V76, P666, DOI 10.1016/j.ijrobp.2009.10.011
   Thiel E, 2010, LANCET ONCOL, V11, P1036, DOI 10.1016/S1470-2045(10)70229-1
   Zustovich F, 2009, ANTICANCER RES, V29, P4275
NR 21
TC 6
Z9 8
U1 0
U2 3
PU MEDKNOW PUBLICATIONS & MEDIA PVT LTD
PI MUMBAI
PA B-9, KANARA BUSINESS CENTRE, OFF LINK RD, GHAKTOPAR-E, MUMBAI, 400075,
   INDIA
SN 0028-3886
J9 NEUROL INDIA
JI Neurol. India
PD MAY-JUN
PY 2013
VL 61
IS 3
BP 260
EP 264
DI 10.4103/0028-3886.115065
PG 5
WC Neurosciences
WE Science Citation Index Expanded (SCI-EXPANDED)
SC Neurosciences & Neurology
GA 206JW
UT WOS:000323517600009
PM 23860145
DA 2024-06-03
ER

PT J
AU Birnbaum, T
   Bochmann, K
   von Baumgarten, L
   Straube, A
AF Birnbaum, Tobias
   Bochmann, Katja
   von Baumgarten, Louisa
   Straube, Andreas
TI Early relapses in patients with primary CNS lymphoma treated with
   methotrexate-based chemotherapy without consolidating whole brain
   irradiation
SO JOURNAL OF NEURO-ONCOLOGY
LA English
DT Article
DE PCNSL; Early relapse; Prognosis; CSF; Methotrexate
ID HIGH-DOSE METHOTREXATE; STEM-CELL TRANSPLANTATION; NERVOUS-SYSTEM
   LYMPHOMA; LONG-TERM; PHASE-II; RADIOTHERAPY; RITUXIMAB; SINGLE;
   IMMUNOCHEMOTHERAPY; THERAPY
AB Methotrexate (MTX)-based chemotherapy is used as upfront treatment for most patients with primary CNS lymphoma. Whether consolidating whole brain irradiation (WBI) should be recommended for patients who achieve complete remission (CR) is still a matter of debate. Patients who are predicted to experience an early relapse (ER, a parts per thousand currency sign12 months from diagnosis) might especially benefit from consolidating treatment. We therefore evaluated the incidence and prognostic impact of ER in patients with CR following chemotherapy without WBI. We identified 40 patients between 2000 and 2010 who had achieved CR following MTX-based chemotherapy. Of 36 evaluable patients 11 (31 %) experienced an ER. These patients had significantly impaired overall survival (46.0 vs. 79.0 months, p = 0.001). Normal cerebrospinal fluid cell count (11.0 vs. 76.0 months, p = 0.001) and frequent reduction of MTX dose due to impaired creatinine clearance (10.0 vs. 48.0 months, p = 0.005) had a significantly negative impact on relapse-free survival. Patients with CR following MTX-based induction chemotherapy represent a heterogeneous population. In these patients, ER is an independent risk factor for impaired overall survival. Therefore, these patients might especially benefit from consolidating treatment. These results have to be validated by prospective trials.
C1 [Birnbaum, Tobias; von Baumgarten, Louisa; Straube, Andreas] Univ Munich, Dept Neurol, D-81377 Munich, Germany.
   [Bochmann, Katja] Univ Munich, Dept Neuroradiol, D-81377 Munich, Germany.
C3 University of Munich; University of Munich
RP Birnbaum, T (corresponding author), Univ Munich, Dept Neurol, Marchioninistr 15, D-81377 Munich, Germany.
EM tobias.birnbaum@gmx.de
RI von Baumgarten, Louisa/A-4636-2016
CR Abrey LE, 2005, J CLIN ONCOL, V23, P5034, DOI 10.1200/JCO.2005.13.524
   Alimohamed N, 2012, LEUKEMIA LYMPHOMA, V53, P862, DOI 10.3109/10428194.2011.633250
   BALMACEDA C, 1995, ANN NEUROL, V38, P202, DOI 10.1002/ana.410380212
   Birnbaum T, 2012, J NEURO-ONCOL, V109, P285, DOI 10.1007/s11060-012-0891-7
   Chamberlain MC, 2010, NEURO-ONCOLOGY, V12, P736, DOI 10.1093/neuonc/noq011
   Colombat P, 2006, BONE MARROW TRANSPL, V38, P417, DOI 10.1038/sj.bmt.1705452
   Correa DD, 2012, NEURO-ONCOLOGY, V14, P101, DOI 10.1093/neuonc/nor186
   Deau B, 2013, LEUKEMIA LYMPHOMA, V54, P41, DOI 10.3109/10428194.2012.698274
   Ferreri AJM, 2012, BEST PRACT RES CL HA, V25, P119, DOI 10.1016/j.beha.2011.12.001
   Fritsch K, 2011, ANN ONCOL, V22, P2080, DOI 10.1093/annonc/mdq712
   Gavrilovic IT, 2006, J CLIN ONCOL, V24, P4570, DOI 10.1200/JCO.2006.06.6910
   Gisselbrecht C, 2010, J CLIN ONCOL, V28, P4184, DOI 10.1200/JCO.2010.28.1618
   Greaves P, 2012, BRIT J HAEMATOL, V157, P201, DOI 10.1111/j.1365-2141.2011.08993.x
   Joerger M, 2012, LEUKEMIA LYMPHOMA, V53, P1867, DOI 10.3109/10428194.2012.676177
   Kasenda B, 2012, ANN ONCOL, V23, P2670, DOI 10.1093/annonc/mds059
   Khan RB, 2002, J NEURO-ONCOL, V58, P175, DOI 10.1023/A:1016077907952
   Kiewe P, 2008, CANCER-AM CANCER SOC, V112, P1812, DOI 10.1002/cncr.23377
   Korfel A, 2012, ANN ONCOL, V23, P2374, DOI 10.1093/annonc/mdr627
   Korfel A, 2005, BRIT J HAEMATOL, V128, P177, DOI 10.1111/j.1365-2141.2004.05284.x
   Omuro A, 2011, J NEURO-ONCOL, V104, P323, DOI 10.1007/s11060-010-0497-x
   Pels H, 2003, J CLIN ONCOL, V21, P4489, DOI 10.1200/JCO.2003.04.056
   Pels H, 2009, J NEURO-ONCOL, V91, P299, DOI 10.1007/s11060-008-9712-4
   PHILIP T, 1995, NEW ENGL J MED, V333, P1540, DOI 10.1056/NEJM199512073332305
   Roth P, 2012, EXPERT REV ANTICANC, V12, P623, DOI [10.1586/ERA.12.36, 10.1586/era.12.36]
   Shah GD, 2007, J CLIN ONCOL, V25, P4730, DOI 10.1200/JCO.2007.12.5062
   Thiel E, 2010, LANCET ONCOL, V11, P1036, DOI 10.1016/S1470-2045(10)70229-1
NR 26
TC 6
Z9 8
U1 0
U2 4
PU SPRINGER
PI NEW YORK
PA 233 SPRING ST, NEW YORK, NY 10013 USA
SN 0167-594X
EI 1573-7373
J9 J NEURO-ONCOL
JI J. Neuro-Oncol.
PD APR
PY 2013
VL 112
IS 2
BP 233
EP 239
DI 10.1007/s11060-013-1052-3
PG 7
WC Oncology; Clinical Neurology
WE Science Citation Index Expanded (SCI-EXPANDED)
SC Oncology; Neurosciences & Neurology
GA 114PS
UT WOS:000316755000011
PM 23325391
DA 2024-06-03
ER

PT J
AU Yamamoto, T
   Kojima, K
   Koibuchi, K
   Ito, S
   Higuchi, Y
   Iwadate, Y
   Oide, T
   Kuwabara, S
AF Yamamoto, Tatsuya
   Kojima, Kazuho
   Koibuchi, Katsura
   Ito, Shoichi
   Higuchi, Yoshinori
   Iwadate, Yasuo
   Oide, Takashi
   Kuwabara, Satoshi
TI A Case of Primary Central Nervous System Lymphoma Presenting Diffuse
   Infiltrative Luekoencephalopathy
SO INTERNAL MEDICINE
LA English
DT Article
DE leukoencephalopathy; primary central nervous system lymphoma (PCNSL)
AB A 58-year-old immunocompetent man gradually developed loss of appetite, cognitive decline, gait disturbances, and personality changes over 4 months. Brain magnetic resonance imaging (MRI) revealed bilateral diffuse leukoencephalopathy without mass formation on admission. His condition progressively deteriorated, and we treated him with intravenous high-dose steroids. His symptoms improved rapidly, but exacerbated when therapy was withdrawn. A brain biopsy was performed, and the diagnosis of primary central nervous system lymphoma (PCNSL) was confirmed. He was successfully treated with high-dose methotrexate therapy. Although it is difficult to diagnose PCNSL without mass formation in the early stages, steroid responsiveness is important and brain biopsy is essential for the correct diagnosis of PCNSL.
C1 [Yamamoto, Tatsuya; Kojima, Kazuho; Koibuchi, Katsura; Ito, Shoichi; Kuwabara, Satoshi] Chiba Univ, Grad Sch Med, Dept Neurol, Chiba, Japan.
   [Higuchi, Yoshinori; Iwadate, Yasuo] Chiba Univ, Grad Sch Med, Dept Neurosurg, Chiba, Japan.
   [Oide, Takashi] Chiba Univ, Grad Sch Med, Dept Diagnost Pathol, Chiba, Japan.
C3 Chiba University; Chiba University; Chiba University
RP Yamamoto, T (corresponding author), Chiba Univ, Grad Sch Med, Dept Neurol, Chiba, Japan.
EM tatsuya-yamamoto@mbc.nifty.com
RI Higuchi, Yoshinori/B-3459-2017
OI Higuchi, Yoshinori/0000-0001-5689-3416; Yamamoto,
   Tatsuya/0000-0003-4297-6354; Kuwabara, Satoshi/0000-0002-4716-8578
CR Bakshi R, 1999, DEMENT GERIATR COGN, V10, P152, DOI 10.1159/000017116
   Hishikawa N, 2011, NEUROPATHOLOGY, V31, P612, DOI 10.1111/j.1440-1789.2011.01203.x
   Hoffman S, 2006, NEURO-ONCOLOGY, V8, P27, DOI 10.1215/S1522851705000323
   Lewerenz J, 2007, J NEUROL NEUROSUR PS, V78, P777, DOI 10.1136/jnnp.2006.106385
   Raz E, 2011, J NEUROIMAGING, V21, pe183, DOI 10.1111/j.1552-6569.2010.00477.x
   Rollins KE, 2005, HUM PATHOL, V36, P282, DOI 10.1016/j.humpath.2005.01.014
NR 6
TC 6
Z9 9
U1 0
U2 3
PU JAPAN SOC INTERNAL MEDICINE
PI TOKYO
PA 34-3 3-CHOME HONGO BUNKYO-KU, TOKYO, 113, JAPAN
SN 0918-2918
EI 1349-7235
J9 INTERNAL MED
JI Intern. Med.
PY 2012
VL 51
IS 9
BP 1103
EP 1106
DI 10.2169/internalmedicine.51.6316
PG 4
WC Medicine, General & Internal
WE Science Citation Index Expanded (SCI-EXPANDED)
SC General & Internal Medicine
GA 949VN
UT WOS:000304604400021
PM 22576396
OA Bronze
DA 2024-06-03
ER

PT J
AU Amano, M
   Marutsuka, K
   Sugimoto, T
   Todaka, T
   Setoyama, M
AF Amano, Masahiro
   Marutsuka, Kousuke
   Sugimoto, Tetsuaki
   Todaka, Tatemi
   Setoyama, Mitsuru
TI Epstein-Barr virus-associated primary central nervous system lymphoma in
   a patient with adult T-cell leukemia/lymphoma
SO JOURNAL OF DERMATOLOGY
LA English
DT Article
DE adult T-cell leukemia; lymphoma; Epstein-Barr virus-associated primary
   central nervous system lymphoma; type III latency of Epstein-Barr virus
   infection
ID LEUKEMIA-LYMPHOMA; DIAGNOSTIC-CRITERIA; HODGKINS-DISEASE; INVOLVEMENT;
   MRI; FEATURES; LESIONS
AB We present a case of Epstein-Barr virus (EBV)-associated primary central nervous system lymphoma (PCNSL) arising from a patient with cutaneous-type adult T-cell leukemia/lymphoma (ATLL). Extranodal sites affected by ATLL include the skin, lung, liver, gastrointestinal tract and central nervous system (CNS). CNS involvement usually occurs as an acute and lymphoma-type ATLL. PCNSL is a rare type of tumor and the vast majority of PCNSL are of B-cell lineage. Individuals with acquired, iatrogenic or congenital immunodeficiency are at increased risk of PCNSL, which is commonly associated with EBV. In our patient, the expression of latent infection membrane protein 1 (LMP1), EBV nuclear antigen 2 (EBNA2), and EBV-encoded small RNA (EBER) in tumor cells confirmed a type III latency of EBV infection. Human T-cell lymphotropic virus type I (HTLV-I) can induce immunodeficiency before the overt development of ATLL. The HTLV-I infection led to suppression of the immune system and the development of EBV-associated PCNSL. This is the first reported case of the clinicopathological features of EBV-associated PCNSL arising from a patient with ATLL.
C1 [Amano, Masahiro; Setoyama, Mitsuru] Univ Miyazaki Hosp, Dept Dermatol, Fac Med, Kiyotake, Miyazaki, Japan.
   [Marutsuka, Kousuke] Univ Miyazaki Hosp, Pathol Div, Kiyotake, Miyazaki, Japan.
   [Sugimoto, Tetsuaki] Wada Hosp, Dept Neurosurg, Hyuga, Japan.
   [Todaka, Tatemi] Miyazaki Prefectural Nobeoka Hosp, Dept Neurosurg, Miyazaki, Japan.
C3 University of Miyazaki; University of Miyazaki
RP Setoyama, M (corresponding author), Miyazaki Univ, Dept Dermatol, Fac Med, 5200 Kihara, Miyazaki 8891692, Japan.
EM mtrstym@fc.miyazaki-u.ac.jp
CR Amano M, 2008, J DERMATOL, V35, P270, DOI 10.1111/j.1346-8138.2008.00465.x
   Brink AATP, 1997, J CLIN PATHOL, V50, P911, DOI 10.1136/jcp.50.11.911
   Bühring U, 2001, NEUROLOGY, V57, P393, DOI 10.1212/WNL.57.3.393
   BUNN PA, 1983, NEW ENGL J MED, V309, P257, DOI 10.1056/NEJM198308043090501
   CHAN HL, 1985, J AM ACAD DERMATOL, V13, P213, DOI 10.1016/S0190-9622(85)70161-2
   DeAngelis LM, 1999, CURR OPIN NEUROL, V12, P687, DOI 10.1097/00019052-199912000-00005
   DeAngelis LM, 1999, J NEURO-ONCOL, V43, P249, DOI 10.1023/A:1006258619757
   DUMAS JL, 1992, J COMPUT ASSIST TOMO, V16, P820, DOI 10.1097/00004728-199209000-00027
   FRIZZERA G, 1992, NEOPLASTIC HEMATOPAT, P459
   Gandhi MK, 2004, BRIT J HAEMATOL, V125, P267, DOI 10.1111/j.1365-2141.2004.04902.x
   GRANT JW, 1992, BRAIN PATHOL, V2, P97, DOI 10.1111/j.1750-3639.1992.tb00677.x
   HAYASHI T, 1995, INT J HEMATOL, V61, P215
   HINUMA Y, 1982, GANN, V73, P341
   Jacomet C, 1997, AIDS, V11, P1725, DOI 10.1097/00002030-199714000-00009
   KAWASAKI C, 1995, INT J HEMATOL, V61, P97
   Khoo VS, 1999, CLIN ONCOL-UK, V11, P6, DOI 10.1053/clon.1999.9003
   KIKUCHI M, 2001, PATHOLOGY GENETICS T, P200
   Kitajima M, 2002, NEURORADIOLOGY, V44, P559, DOI 10.1007/s00234-002-0787-x
   Knowles DM, 1999, MODERN PATHOL, V12, P200
   Koeller KK, 1997, RADIOGRAPHICS, V17, P1497, DOI 10.1148/radiographics.17.6.9397461
   Küppers R, 2003, NAT REV IMMUNOL, V3, P801, DOI 10.1038/nri1201
   MACMAHON EME, 1991, LANCET, V338, P969, DOI 10.1016/0140-6736(91)91837-K
   Marshall AG, 1998, J NEUROL SCI, V158, P226, DOI 10.1016/S0022-510X(98)00111-7
   MATUTES E, 1998, LEUKAEMIA RELATED DI, P136
   Ohtsubo H, 1999, LEUKEMIA LYMPHOMA, V33, P451, DOI 10.3109/10428199909058450
   PENN I, 1995, TRANSPLANTATION, V59, P240, DOI 10.1097/00007890-199501270-00016
   Plotkin SR, 2001, LANCET ONCOL, V2, P455
   POIESZ BJ, 1980, P NATL ACAD SCI-BIOL, V77, P7415, DOI 10.1073/pnas.77.12.7415
   Rezk SA, 2007, HUM PATHOL, V38, P1293, DOI 10.1016/j.humpath.2007.05.020
   RICHARD F, 2007, HODGKIN LYMPHOMA, P25
   Rickinson A, 2002, VIRUS RES, V82, P109
   Sadahira Y, 1998, PATHOL INT, V48, P67, DOI 10.1111/j.1440-1827.1998.tb03831.x
   SATO E, 1982, GANN MONOGR CANCER R, V28, P51
   Schabet M, 1999, J NEURO-ONCOL, V43, P199, DOI 10.1023/A:1006290032052
   SHIMOYAMA M, 1991, BRIT J HAEMATOL, V79, P428, DOI 10.1111/j.1365-2141.1991.tb08051.x
   SIXBEY JW, 1984, NEW ENGL J MED, V310, P1225, DOI 10.1056/NEJM198405103101905
   TAGUCHI H, 1993, CANCER, V71, P133, DOI 10.1002/1097-0142(19930101)71:1<133::AID-CNCR2820710121>3.0.CO;2-G
   Takatsuki K., 1977, TOPICS IN HEMATOLOGY, P73
   TESHIMA T, 1990, CANCER-AM CANCER SOC, V65, P327, DOI 10.1002/1097-0142(19900115)65:2<327::AID-CNCR2820650224>3.0.CO;2-W
   TOBINAI K, 1991, LEUKEMIA RES, V15, P837, DOI 10.1016/0145-2126(91)90468-9
   TOKUNAGA M, 1993, AM J PATHOL, V143, P1263
   UCHIYAMA T, 1977, BLOOD, V50, P481, DOI 10.1182/blood.V50.3.481.481
   YAMAGUCHI K, 1994, LANCET, V343, P213, DOI 10.1016/S0140-6736(94)90994-6
   YAMAUCHI T, 2005, GERIATR GERONTOL INT, V5, P66
NR 44
TC 6
Z9 6
U1 0
U2 0
PU WILEY
PI HOBOKEN
PA 111 RIVER ST, HOBOKEN 07030-5774, NJ USA
SN 0385-2407
EI 1346-8138
J9 J DERMATOL
JI J. Dermatol.
PD JUN
PY 2011
VL 38
IS 6
BP 575
EP 580
DI 10.1111/j.1346-8138.2010.01120.x
PG 6
WC Dermatology
WE Science Citation Index Expanded (SCI-EXPANDED)
SC Dermatology
GA 769ZP
UT WOS:000291057100010
PM 21366675
OA Bronze
DA 2024-06-03
ER

PT J
AU Quadri, SA
   Sobani, ZA
   Enam, SA
   Enam, K
   Ashraf, MS
AF Quadri, Syed A.
   Sobani, Zain A.
   Enam, Syed Ather
   Enam, Kishwar
   Ashraf, M. Shamvil
TI Primary Central Nervous System Lymphoma Causing Multiple Spinal Cord
   Compression and Carcinomatous Meningitis in a 6-year-old <i>A Case
   Report</i>
SO JOURNAL OF PEDIATRIC HEMATOLOGY ONCOLOGY
LA English
DT Article
DE primary central nervous system lymphoma; carcinomatous meningitis
ID PRIMARY CNS LYMPHOMA; LEPTOMENINGEAL METASTASES; BRAIN
AB Primary central nervous system lymphoma (PCNSL) is an uncommon form of non-Hodgkin lymphoma affecting the brain, spinal cord, and leptomeninges. Carcinomatous meningitis (CM) and spinal cord compression in PCNSL are very rare and usually present in advanced stages of the disease. The average survival time of a CM patient is about 4 to 6 weeks, which may be extended to about 4 to 6 months with treatment. Here we present a case of CM and spinal cord compression by multiple PCNSL in a 6-year-old girl, who has survived 2 years and 9 months posttreatment with no recurrence. To the best of our knowledge this is the very first case reporting survival after CM. The patient presented with weakness of her right arm, right leg, and left side of the face. Examination revealed mild facial asymmetry with left facial lower motor neuron palsy and lateral gaze restriction of left eye. Magnetic resonance imaging of her spinal cord showed postcontrast enhancement of the intradural structures on the spinal canal at levels C3-C6 and L1-L5 and along with the intracranial leptomeninges. Histopathological examination of the neoplastic tissue from cauda equina revealed B-cell non-Hodgkin lymphoma. After chemotherapy her disease regressed and magnetic resonance imaging showed no evidence of recurrence or residual disease. In our experience the response to chemotherapy was remarkable and recommend that aggressive tumor resection strategies should be reserved for cases with severe signs of spinal compression.
C1 [Quadri, Syed A.; Sobani, Zain A.; Enam, Syed Ather] Aga Khan Univ, Dept Neurosurg, Karachi, Pakistan.
   [Enam, Kishwar] Aga Khan Univ, Dept Pediat, Karachi, Pakistan.
   [Ashraf, M. Shamvil] Childrens Oncol Hosp, Karachi, Pakistan.
C3 Aga Khan University; Aga Khan University
RP Sobani, ZA (corresponding author), Aga Khan Univ, Dept Neurosurg, Stadium Rd, Karachi, Pakistan.
EM zsobani@gmail.com
RI Quadri, Syed/AAY-9739-2020
OI Quadri, Syed/0000-0001-7679-1847
CR Abrey LE, 2005, J CLIN ONCOL, V23, P5034, DOI 10.1200/JCO.2005.13.524
   Chamberlain MC, 2008, ONCOLOGIST, V13, P967, DOI 10.1634/theoncologist.2008-0138
   CHAMBERLAIN MC, 1990, NEUROLOGY, V40, P435, DOI 10.1212/WNL.40.3_Part_1.435
   Collie DA, 1999, CLIN RADIOL, V54, P765, DOI 10.1016/S0009-9260(99)91181-9
   Eichler April F, 2006, Neurosurg Focus, V21, pE15
   EPSTEIN LG, 1988, PEDIATRICS, V82, P355
   Herrlinger U, 1999, J NEURO-ONCOL, V43, P227, DOI 10.1023/A:1006250317940
   Kawasaki K, 2002, NEUROPATHOLOGY, V22, P13, DOI 10.1046/j.0919-6544.2002.00421.x
   Papagelopoulos PJ, 1997, SPINE, V22, P442, DOI 10.1097/00007632-199702150-00019
   Schumacher M, 1998, J NEURO-ONCOL, V38, P111, DOI 10.1023/A:1005914321578
   SIEGAL T, 1994, NEUROLOGY, V44, P1463, DOI 10.1212/WNL.44.8.1463
NR 11
TC 6
Z9 7
U1 0
U2 2
PU LIPPINCOTT WILLIAMS & WILKINS
PI PHILADELPHIA
PA TWO COMMERCE SQ, 2001 MARKET ST, PHILADELPHIA, PA 19103 USA
SN 1077-4114
EI 1536-3678
J9 J PEDIAT HEMATOL ONC
JI J. Pediatr. Hematol. Oncol.
PD MAY
PY 2011
VL 33
IS 4
BP 312
EP 315
DI 10.1097/MPH.0b013e3181ff0efb
PG 4
WC Oncology; Hematology; Pediatrics
WE Science Citation Index Expanded (SCI-EXPANDED)
SC Oncology; Hematology; Pediatrics
GA 753ME
UT WOS:000289778300024
PM 21464767
DA 2024-06-03
ER

PT J
AU Sung, KH
   Lee, EH
   Kim, YZ
AF Sung, Kang Hyun
   Lee, Eun Hee
   Kim, Young Zoon
TI Factors Influencing the Response to High Dose Methotrexate-based
   Vincristine and Procarbazine Combination Chemotherapy for Primary
   Central Nervous System Lymphoma
SO JOURNAL OF KOREAN MEDICAL SCIENCE
LA English
DT Article
DE Central Nervous System; Lymphoma; Response; Prognosis; Survival;
   Methotrexate; Chemotherapy
ID PRIMARY CNS LYMPHOMA; B-CELL LYMPHOMA; ONCOLOGY-GROUP; IMMUNOCOMPETENT
   PATIENTS; RADIOTHERAPY; EXPRESSION; THERAPY; CYCLOPHOSPHAMIDE;
   MULTICENTER; DOXORUBICIN
AB The authors investigated objective response rate to high dose methotrexate (HDMTX)-based combination chemotherapy in primary central nervous system lymphoma (PCNSL), and sought to identify factors that influence response to HDMTX-based combination therapy. Prospective observational analysis was performed on 52 PCNSL patients. All patients received HDMTX (3.5 g/m(2)) and vincristine (1.4 mg/m(2)/day) for one day during weeks 1, 3, 5, 7, and 9, and procarbazine (100 mg/m(2)/day) for one week during weeks 1, 5, and 9. Forty-one patients (78.8%) achieved complete or partial remission. Higher objective response rates were observed for patients with: 1) age < 60 yr; 2) Eastern Cooperative Oncology Group (ECOG) performance score of < 2; 3) low risk status as defined by the International Extranodal Lymphoma Study Group; 4) p53 positivity; 5) XBP-1 negativity; 6) MUM-1 negativity; and 7) homogenous gadolinium enhancement in MR images. Multivariate analysis showed that ECOG performance score of < 2, low risk, negativity for XBP-1, homogenous gadolinium enhancement by MRI, and response to chemotherapy were associated with longer overall survival. In particular, it is interesting to note that patients with a PCNSL that is homogenously enhanced by gadolinium have a higher objective response rate, and a longer progression-free survival and overall survival.
C1 [Kim, Young Zoon] Sungkyunkwan Univ, Sch Med, Samsung Med Ctr, Dept Neurosurg,Samsung Changwon Hosp, Chang Won 630723, South Korea.
   [Sung, Kang Hyun; Kim, Young Zoon] Sungkyunkwan Univ, Sch Med, Samsung Changwon Hosp, Div Neurooncol, Chang Won 630723, South Korea.
   [Lee, Eun Hee] Sungkyunkwan Univ, Sch Med, Samsung Changwon Hosp, Dept Pathol, Chang Won 630723, South Korea.
C3 Sungkyunkwan University (SKKU); Samsung Medical Center; Sungkyunkwan
   University (SKKU); Samsung Medical Center; Sungkyunkwan University
   (SKKU); Samsung Medical Center
RP Kim, YZ (corresponding author), Sungkyunkwan Univ, Sch Med, Samsung Med Ctr, Dept Neurosurg,Samsung Changwon Hosp, 158 Paryong Ro, Chang Won 630723, South Korea.
EM yzkim@skku.edu
CR Abrey LE, 2000, J CLIN ONCOL, V18, P3144, DOI 10.1200/JCO.2000.18.17.3144
   Algazi AP, 2009, NEUROTHERAPEUTICS, V6, P587, DOI 10.1016/j.nurt.2009.04.013
   Chang CC, 2004, AM J SURG PATHOL, V28, P464, DOI 10.1097/00000478-200404000-00005
   Chein BE, 2008, BIOMETRICS, V64, P172, DOI 10.1111/j.1541-0420.2007.00868.x
   Cheson BD, 1999, J CLIN ONCOL, V17, P1244, DOI 10.1200/JCO.1999.17.4.1244
   DeAngelis LM, 2002, J CLIN ONCOL, V20, P4643, DOI 10.1200/JCO.2002.11.013
   Ferreri AJM, 2000, ANN ONCOL, V11, P927, DOI 10.1023/A:1008376412784
   Ferreri AJM, 2006, NEUROLOGY, V66, P1435, DOI 10.1212/01.wnl.0000210464.94122.e1
   Ferreri AJM, 2003, J CLIN ONCOL, V21, P2407, DOI 10.1200/JCO.2003.01.135
   Ferreri AJM, 2001, ONCOLOGY-BASEL, V60, P134, DOI 10.1159/000055310
   Ferreri AJM, 2003, J CLIN ONCOL, V21, P266, DOI 10.1200/JCO.2003.09.139
   Ferreri AJM, 2002, NEUROLOGY, V58, P1513, DOI 10.1212/WNL.58.10.1513
   Ferreri AJM, 2008, LEUKEMIA LYMPHOMA, V49, P2042, DOI 10.1080/10428190802381238
   Ferreri AJM, 2009, LANCET, V374, P1512, DOI 10.1016/S0140-6736(09)61416-1
   Herrlinger U, 2005, ANN NEUROL, V57, P843, DOI 10.1002/ana.20495
   Lee CH, 2010, J KOREAN NEUROSURG S, V48, P145, DOI 10.3340/jkns.2010.48.2.145
   Lin CH, 2006, CLIN CANCER RES, V12, P1152, DOI 10.1158/1078-0432.CCR-05-1699
   Maher EA, 1999, SEMIN ONCOL, V26, P346
   Mead GM, 2000, CANCER, V89, P1359, DOI 10.1002/1097-0142(20000915)89:6<1359::AID-CNCR21>3.0.CO;2-9
   Momota H, 2010, J NEURO-ONCOL, V98, P341, DOI 10.1007/s11060-009-0078-z
   Nelson DF, 1999, J NEURO-ONCOL, V43, P241, DOI 10.1023/A:1006206602918
   O'Brien PC, 2006, INT J RADIAT ONCOL, V64, P408, DOI 10.1016/j.ijrobp.2005.07.958
   OKEN MM, 1982, AM J CLIN ONCOL-CANC, V5, P649, DOI 10.1097/00000421-198212000-00014
   Omuro AMP, 2007, J NEURO-ONCOL, V85, P207, DOI 10.1007/s11060-007-9397-0
   Rubenstein JL, 2006, BLOOD, V107, P3716, DOI 10.1182/blood-2005-03-0897
   Schultz C, 1996, J CLIN ONCOL, V14, P556, DOI 10.1200/JCO.1996.14.2.556
   Shah GD, 2007, J CLIN ONCOL, V25, P4730, DOI 10.1200/JCO.2007.12.5062
   Silvani A, 2007, J NEURO-ONCOL, V82, P273, DOI 10.1007/s11060-006-9276-0
   Sugita Y, 2004, PATHOL INT, V54, P659, DOI 10.1111/j.1440-1827.2004.01677.x
NR 29
TC 6
Z9 6
U1 0
U2 4
PU KOREAN ACAD MEDICAL SCIENCES
PI SEOUL
PA 302 75 DONG DU ICHON, DONG YONGSAN KU, SEOUL 140 031, SOUTH KOREA
SN 1011-8934
EI 1598-6357
J9 J KOREAN MED SCI
JI J. Korean Med. Sci.
PD APR
PY 2011
VL 26
IS 4
BP 551
EP 560
DI 10.3346/jkms.2011.26.4.551
PG 10
WC Medicine, General & Internal
WE Science Citation Index Expanded (SCI-EXPANDED)
SC General & Internal Medicine
GA 750GP
UT WOS:000289534200013
PM 21468264
OA Green Published, gold
DA 2024-06-03
ER

PT J
AU Vajpayee, N
   Hussain, J
   Tolocica, I
   Hutchison, RE
   Gajra, A
AF Vajpayee, Neerja
   Hussain, Juhi
   Tolocica, Ioana
   Hutchison, Robert E.
   Gajra, Ajeet
TI Expression of signal transducer and activator of transcription 3 (STAT3)
   in primary central nervous system diffuse large B-cell lymphoma: a
   retrospective analysis of 17 cases
SO JOURNAL OF NEURO-ONCOLOGY
LA English
DT Article
DE Primary central nervous system lymphoma; Activated B-cell; Bcl-2; PSTAT
ID BCL-2 PROTEIN EXPRESSION; PROGNOSTIC-SIGNIFICANCE; IMMUNOPHENOTYPE
   MIGHT; POOR-PROGNOSIS; MARKERS
AB Most primary central nervous system lymphomas (PCNSL) occurring in immunocompetent patients are diffuse large B-cell lymphomas (DLBCL), characterized by poor prognosis. An activated B-cell (ABC) origin of PCNSL has been postulated based on bcl-6 and MUM-1 expression by majority of these tumors. ABC DLBCL has been functionally subdivided using gene expression profiling and immunohistochemical analysis into STAT3-high and STAT-3 low subsets. A potentially crucial difference between STAT3-high and STAT3-low ABC DLBCL is in the expression of bcl-2 family members. STAT3-high cases are generally bcl-2 low and STAT3-low cases show higher expression of bcl-2. Further mechanisms such as activation of nuclear factor-kappa B (NF-kappa B) activation seem to be responsible for upregulation of bcl-2 in ABC subtype of DLBCL with an adverse outcome. As deregulation of STAT-3 pathway is known to play a critical role in ABC DLBCL and majority of the PCNSL are of the ABC subtype we studied the immunohistochemical expression of STAT-3 proteins in PCNSL along with other traditional markers (CD10, bcl-6, MUM-1 and bcl-2) in 17 cases of PCNSL occurring in immunocompetent patients. Despite lack of STAT3 expression in all our cases, majority (70%) of the patients with bcl-2 positive PCNSL had an adverse outcome similar to that reported in systemic lymphomas of ABC subtype. Based on our observations we propose that PCNSL represents a distinct subset of ABC diffuse large B-cell lymphomas with low STAT3 expression and perhaps mechanisms other than interaction of STAT-3 and NF-kappa B pathways may play a role in upregulation of bcl-2 in PCNSL. To the best of our knowledge expression of STAT-3 protein in PCNSL which represents a distinct anatomical subset of ABC DLBCL with a dismal prognosis has not been studied before.
C1 [Vajpayee, Neerja; Hutchison, Robert E.] SUNY Upstate Med Univ, Dept Pathol, Div Hematopathol, Syracuse, NY USA.
   [Hussain, Juhi; Gajra, Ajeet] SUNY Upstate Med Univ, Dept Internal Med, Div Hematol Oncol, Syracuse, NY USA.
C3 State University of New York (SUNY) System; State University of New York
   (SUNY) Upstate Medical Center; State University of New York (SUNY)
   System; State University of New York (SUNY) Upstate Medical Center
RP Vajpayee, N (corresponding author), SUNY Upstate Med Univ, Dept Pathol, Div Hematopathol, Syracuse, NY USA.
EM vajpayen@upstate.edu
RI Gajra, Ajeet/AAU-4742-2020
OI Gajra, Ajeet/0000-0002-5929-0466
CR Bhagavathi S, 2008, CLIN NEUROPATHOL, V27, P13
   Bowman T, 2000, ONCOGENE, V19, P2474, DOI 10.1038/sj.onc.1203527
   Braaten KM, 2003, CLIN CANCER RES, V9, P1063
   Calò V, 2003, J CELL PHYSIOL, V197, P157, DOI 10.1002/jcp.10364
   Camilleri-Broët S, 2006, BLOOD, V107, P190, DOI 10.1182/blood-2005-03-1024
   Chang CC, 2004, AM J SURG PATHOL, V28, P464, DOI 10.1097/00000478-200404000-00005
   Colomo L, 2003, BLOOD, V101, P78, DOI 10.1182/blood-2002-04-1286
   Gascoyne RD, 1997, BLOOD, V90, P244
   Hans CP, 2004, BLOOD, V103, P275, DOI 10.1182/blood-2003-05-1545
   Hattab EM, 2010, MODERN PATHOL, V23, P235, DOI 10.1038/modpathol.2009.164
   Hermine O, 1996, BLOOD, V87, P265, DOI 10.1182/blood.V87.1.265.bloodjournal871265
   Iqbal J, 2006, J CLIN ONCOL, V24, P961, DOI 10.1200/JCO.2005.03.4264
   JAFFE ES, 2008, WHO CLASSIFICATION T, P240
   Jost PJ, 2007, BLOOD, V109, P2700, DOI 10.1182/blood-2006-07-025809
   Lam LT, 2008, BLOOD, V111, P3701, DOI 10.1182/blood-2007-09-111948
   LEVY O, 2008, CANCER, V1, P151
   Lin CH, 2006, CLIN CANCER RES, V12, P1152, DOI 10.1158/1078-0432.CCR-05-1699
   Nasr MR, 2007, AM J CLIN PATHOL, V127, P770, DOI 10.1309/FNY8Y4H6PK1V2MGE
NR 18
TC 6
Z9 7
U1 0
U2 0
PU SPRINGER
PI NEW YORK
PA ONE NEW YORK PLAZA, SUITE 4600, NEW YORK, NY, UNITED STATES
SN 0167-594X
EI 1573-7373
J9 J NEURO-ONCOL
JI J. Neuro-Oncol.
PD NOV
PY 2010
VL 100
IS 2
BP 249
EP 253
DI 10.1007/s11060-010-0188-7
PG 5
WC Oncology; Clinical Neurology
WE Science Citation Index Expanded (SCI-EXPANDED)
SC Oncology; Neurosciences & Neurology
GA 682BP
UT WOS:000284373800012
PM 20446017
DA 2024-06-03
ER

PT J
AU Chuang, SS
   Liu, H
   Huang, Y
   Chio, CC
   Lin, LC
AF Chuang, Shih-Sung
   Liu, Hongxiang
   Huang, Yuanxue
   Chio, Chung-Ching
   Lin, Li-Ching
TI Primary Cerebral Diffuse Large B-cell Lymphoma Relapsed Solely in the
   Skin With the Same Clonal Origin
SO APPLIED IMMUNOHISTOCHEMISTRY & MOLECULAR MORPHOLOGY
LA English
DT Article
DE CNS lymphoma; lymphoma; metastasis; skin; Taiwan
ID NERVOUS-SYSTEM LYMPHOMA; VDJ REARRANGEMENT ANALYSIS; PRIMARY CNS
   LYMPHOMA; 2ND PRIMARY LYMPHOMA; FOLLICULAR LYMPHOMA; METHOTREXATE;
   RADIOTHERAPY; THERAPY; CHEMOTHERAPY; RECURRENCE
AB Diffuse large B-cell lymphoma is the most common type of primary central nervous System (CNS) lymphoma (PCNSL) with poor prognosis. Relapse Occurs early and most commonly in CNS, whereas systemic relapse solely in skin is exceptional. We presented a unique case of PCNSL in an 82-year-old man with 2 consecutive skin relapses without concomitant local failure or other systemic involvement. The lymphoma cells of all 3 specimens were of the same histology and immunophenotype with expression of CD20, IgM, bcl-2, bcl-6, and MUM1 but not CD3, CD10, CD30, IgD, cyclin D1, or cutaneous lymphocyte-associated antigen. The skin tumors were in the dermis and subcutis with a spared grenz zone. The brain and skin tumors demonstrated the same clonal origin by B-cell clonality study followed by cloning and sequencing. To Our knowledge, this is the first case of PCNSL relapsed solely in the skin with proven clonal identity.
C1 [Chuang, Shih-Sung] Chi Mei Med Ctr, Dept Pathol, Yung Kang 710, Tainan County, Taiwan.
   [Chio, Chung-Ching] Chi Mei Med Ctr, Dept Surg, Tainan, Taiwan.
   [Lin, Li-Ching] Chi Mei Med Ctr, Dept Radiat Oncol, Tainan, Taiwan.
   [Chuang, Shih-Sung] Taipei Med Univ, Dept Pathol, Taipei, Taiwan.
   [Huang, Yuanxue] Univ Cambridge, Dept Pathol, Cambridge CB2 1QP, England.
C3 Chi Mei Hospital; Chi Mei Hospital; Chi Mei Hospital; Taipei Medical
   University; University of Cambridge
RP Chuang, SS (corresponding author), Chi Mei Med Ctr, Dept Pathol, 901 Chung Hwa Rd, Yung Kang 710, Tainan County, Taiwan.
EM cmh5301@mail.chimei.org.tw
CR Aiello A, 1999, BLOOD, V94, P2247, DOI 10.1182/blood.V94.7.2247.419k12_2247_2251
   Al Bahrani B, 2000, J NEURO-ONCOL, V47, P141, DOI 10.1023/A:1006458206558
   Batchelor T, 2003, J CLIN ONCOL, V21, P1044, DOI 10.1200/JCO.2003.03.036
   Chang ST, 2006, LEUKEMIA LYMPHOMA, V47, P1144, DOI 10.1080/10428190600565941
   DeAngelis LM, 2002, J CLIN ONCOL, V20, P4643, DOI 10.1200/JCO.2002.11.013
   Deckert M., 2007, WHO Classification of Tumours of the Central Nervous System, Vfourth, P188
   Gavrilovic IT, 2006, J CLIN ONCOL, V24, P4570, DOI 10.1200/JCO.2006.06.6910
   Jahnke K, 2006, J NEURO-ONCOL, V80, P159, DOI 10.1007/s11060-006-9165-6
   Kawai T, 2006, ALIMENT PHARM THER, V24, P16, DOI 10.1111/j.1365-2036.2006.00021.x
   Libra M, 2004, LEUKEMIA LYMPHOMA, V45, P1539, DOI 10.1080/10428190310001657308
   Libra M, 2002, BRIT J HAEMATOL, V118, P809, DOI 10.1046/j.1365-2141.2002.03655.x
   Liu HX, 2007, BRIT J HAEMATOL, V138, P31, DOI 10.1111/j.1365-2141.2007.06618.x
   Matolcsy A, 1999, EUR J IMMUNOL, V29, P1253, DOI 10.1002/(SICI)1521-4141(199904)29:04<1253::AID-IMMU1253>3.0.CO;2-8
   Nishiuchi R, 1996, CANCER, V77, P757, DOI 10.1002/(SICI)1097-0142(19960215)77:4<757::AID-CNCR23>3.0.CO;2-Z
   Poortmans PMP, 2003, J CLIN ONCOL, V21, P4483, DOI 10.1200/JCO.2003.03.108
   Shioyama Y, 2000, Radiat Med, V18, P369
   Tang ZQ, 2004, ARCH PATHOL LAB MED, V128, P1035
   van Dongen JJM, 2003, LEUKEMIA, V17, P2257, DOI 10.1038/sj.leu.2403202
NR 18
TC 6
Z9 8
U1 0
U2 4
PU LIPPINCOTT WILLIAMS & WILKINS
PI PHILADELPHIA
PA TWO COMMERCE SQ, 2001 MARKET ST, PHILADELPHIA, PA 19103 USA
SN 1541-2016
EI 1533-4058
J9 APPL IMMUNOHISTO M M
JI Appl. Immunohistochem.
PD JAN
PY 2009
VL 17
IS 1
BP 77
EP 81
DI 10.1097/PAI.0b013e31817bb046
PG 5
WC Anatomy & Morphology; Medical Laboratory Technology; Pathology
WE Science Citation Index Expanded (SCI-EXPANDED)
SC Anatomy & Morphology; Medical Laboratory Technology; Pathology
GA 388NN
UT WOS:000262026600013
PM 19115486
DA 2024-06-03
ER

PT J
AU Kiefer, T
   Krüger, WH
   Montemurro, M
   Schüler, F
   Hirt, C
   Pasold, R
   Niederwieser, D
   Schwenke, M
   Dölken, G
AF Kiefer, Thomas
   Krueger, William H.
   Montemurro, Michael
   Schueler, Frank
   Hirt, Carsten
   Pasold, Rita
   Niederwieser, Dietger
   Schwenke, Matthias
   Dolken, Gottfried
TI Mobilization of hemopoietic stem cells with high-dose methotrexate plus
   granulocyte-colony-stimulating factor in patients with primary central
   nervous system lymphoma
SO TRANSFUSION
LA English
DT Article
ID PRIMARY CNS LYMPHOMA; PHASE-II; CHEMOTHERAPY; TRANSPLANTATION;
   RADIOTHERAPY; THERAPY; RESCUE
AB High-dose therapy with autologous stem cell support after standard dose induction is a promising approach for therapy of primary central nervous system lymphoma (PCNSL). High-dose methotrexate (HD-MTX) is a standard drug for induction of PCNSL; however, data about the capacity of HD-MTX plus granulocyte-colony-stimulating factor (G-CSF) to mobilize hemopoietic progenitors are lacking.
   This investigation describes the data from stem cell mobilization and apheresis procedures after one or two cycles of HD-MTX for induction of PCNSL within the East German Study Group for Haematology and Oncology 053 trial. Eligible patients proceeded to high-dose busulfan/thiotepa after induction therapy and mobilization.
   Data were available from nine patients with a median age of 58 years. The maximal CD34+ cell count per mu L of blood after the first course of HD-MTX was 13.89 (median). Determination was repeated in six patients after the second course with a significantly higher median CD34+ cell count of 33.69 per mu L. Five patients required two apheresis procedures and in four patients a single procedure was sufficient. The total yield of CD34+ cells per kg of body weight harvested by one or two leukapheresis procedures was 6.60 x 10(6) (median; range, 2.68 x 10(6)-15.80 x 10(6)). The yield of CD34+ cells exceeded the commonly accepted lower threshold of 3 x 10(6) cells per kg of body weight in eight of nine cases. Even in the ninth, hemopoietic recovery after stem cell reinfusion was rapid and safe.
   HD-MTX plus G-CSF is a powerful combination for stem cell mobilization in patients with PCNSL and permits safe conduction of time-condensed and dose-intense protocols with high-dose therapy followed by stem cell reinfusion after HD-MTX induction.
C1 Ernst Moritz Arndt Univ Greifswald, Dept Internal Med C Haematol & Oncol Stem Cell Tr, Greifswald, Germany.
   Hosp Ernst von Bergmann, Potsdam, Germany.
   Univ Hosp Leipzig, Dept Haematol & Oncol, Leipzig, Germany.
   BFA Hosp Uckeritz, Uckeritz, Germany.
C3 Universitat Greifswald; Klinikum Ernst von Bergmann; Leipzig University
RP Krüger, WH (corresponding author), Ernst Moritz Arndt Univ Greifswald, Med Klin C, Hamatol & Onkol Transplantat Zentrum Greifswald, Ferdinand Sauerbruch Str, D-17475 Greifswald, Germany.
EM william.krueger@uni-greifswald.de
RI Montemurro, Michael/GQH-8271-2022
CR Abrey LE, 2003, J CLIN ONCOL, V21, P4151, DOI 10.1200/JCO.2003.05.024
   Cheng G, 2003, BONE MARROW TRANSPL, V31, P679, DOI 10.1038/sj.bmt.1703917
   Colombat P, 2006, BONE MARROW TRANSPL, V38, P417, DOI 10.1038/sj.bmt.1705452
   DeAngelis LM, 2002, J CLIN ONCOL, V20, P4643, DOI 10.1200/JCO.2002.11.013
   Ferreri AJM, 2000, ANN ONCOL, V11, P927, DOI 10.1023/A:1008376412784
   Ferreri AJM, 2003, J CLIN ONCOL, V21, P2407, DOI 10.1200/JCO.2003.01.135
   Herrlinger Ulrich, 2005, Onkologie, V28, P109, DOI 10.1159/000083374
   Illerhaus G, 2006, J CLIN ONCOL, V24, P3865, DOI 10.1200/JCO.2006.06.2117
   Jahnke K, 2005, ANN ONCOL, V16, P445, DOI 10.1093/annonc/mdi075
   Kröger N, 2002, BONE MARROW TRANSPL, V29, P727, DOI 10.1038/sj.bmt.1703509
   Montemurro M, 2007, ANN ONCOL, V18, P665, DOI 10.1093/annonc/mdl458
   Serke S, 2001, BONE MARROW TRANSPL, V27, P463, DOI 10.1038/sj.bmt.1702813
   Soussain C, 2001, J CLIN ONCOL, V19, P742, DOI 10.1200/JCO.2001.19.3.742
NR 13
TC 6
Z9 6
U1 0
U2 1
PU WILEY
PI HOBOKEN
PA 111 RIVER ST, HOBOKEN 07030-5774, NJ USA
SN 0041-1132
EI 1537-2995
J9 TRANSFUSION
JI Transfusion
PD DEC
PY 2008
VL 48
IS 12
BP 2624
EP 2628
DI 10.1111/j.1537-2995.2008.01927.x
PG 5
WC Hematology
WE Science Citation Index Expanded (SCI-EXPANDED)
SC Hematology
GA 380BG
UT WOS:000261439900021
PM 18801020
DA 2024-06-03
ER

PT J
AU Sugita, Y
   Komatani, H
   Ohshima, K
   Shigemori, M
   Nakashima, A
AF Sugita, Yasuo
   Komatani, Hideki
   Ohshima, Koichi
   Shigemori, Minoru
   Nakashima, Akihiko
TI Expression of cyclooxygenase-2 and vascular endothelial growth factor in
   primary central nervous system lymphomas
SO ONCOLOGY REPORTS
LA English
DT Article
DE cyclooxygenase 2; central nervous system lymphomas; angiogenesis;
   vascular endothelial growth factor
ID B-CELL LYMPHOMA; PROGNOSTIC-SIGNIFICANCE; POOR-PROGNOSIS; MICROVESSEL
   DENSITY; GASTRIC CARCINOMAS; COX-2 EXPRESSION; NITRIC-OXIDE; COLON;
   ANGIOGENESIS; INHIBITOR
AB Cyclooxygenase (COX) is the rate-limiting enzyme that catalyzes the initial step in biosynthesis of prostaglandins (PGs) from arachidonic acid. COX-2 has been associated with inflammatory processes and tumorigenesis. In order to investigate the correlation between VEGF, COX-2 expression, and tumorigenesis in primary central nervous system lymphomas (PCNSLs), the present study assessed 26 cases of PCNSL by immunostaining for VEGF and COX-2. Immunohistochemical studies were evaluated as follows: (-), no staining; (1+), 0-30% positive cells; (2+), 30-60% positive cells; (3+), > 60% positive cells. VEGF expression was detected in 21 of 26 cases; of these, 14, 1 and 6 were scored as 3+, 2+ and 1+, respectively. COX-2 expression was detected in 22 of 26 cases; of these, 14, 4 and 4 were scored as 3+, 2+ and 1+, respectively. For double immunofluorescence, 20 of 26 cases that were detected with both VEGF and COX-2 were examined and almost all tumor cells coexpressed both VEGF and COX-2 in the examined cases. However, COX-2 and VEGF expression in PCNSLs did not correlate with neoangiogenesis and patient survival in the present study, in contrast to previous findings in systemic lymphomas. It is suggested that the high frequency of COX-2 and VEGF coexpression in PCNSLs may be associated with tumorigenesis of PCNSLs and could possibly lead to a future therapeutic trial of PCNSLs with selective COX-2 inhibitor therapy.
C1 Kurume Univ, Sch Med, Dept Pathol, Fukuoka 8300011, Japan.
   Kurume Univ, Sch Med, Dept Neurosurg, Fukuoka 8300011, Japan.
   Fukuoka Saisekai Gen Hosp, Dept Pathol, Fukuoka 8300011, Japan.
C3 Kurume University; Kurume University
RP Sugita, Y (corresponding author), Kurume Univ, Sch Med, Dept Pathol, Asahimachi 67, Fukuoka 8300011, Japan.
EM sucita_yasuo@med.kurume-u.ac.jp
CR Altorki NK, 2003, J CLIN ONCOL, V21, P2645, DOI 10.1200/JCO.2003.07.127
   Bing RJ, 2001, CLIN CANCER RES, V7, P3385
   Buccoliero AM, 2006, CLIN NEUROPATHOL, V25, P59
   Camilleri-Broët S, 2006, BLOOD, V107, P190, DOI 10.1182/blood-2005-03-1024
   Chang CC, 2003, ARCH PATHOL LAB MED, V127, P208
   DeAngelis LM, 2002, J CLIN ONCOL, V20, P4643, DOI 10.1200/JCO.2002.11.013
   Fujiwaki R, 2002, HUM PATHOL, V33, P213, DOI 10.1053/hupa.2002.31292
   Gallo O, 2002, HUM PATHOL, V33, P708, DOI 10.1053/hupa.2002.125376
   Hara A, 2004, ACTA NEUROPATHOL, V108, P43, DOI 10.1007/s00401-004-0860-0
   Hazar B, 2004, LEUKEMIA LYMPHOMA, V45, P1395, DOI 10.1080/10428190310001654032
   Hazar B, 2003, LEUKEMIA LYMPHOMA, V44, P2089, DOI 10.1080/1042819031000123519
   Hemmerlein B, 2004, HISTOPATHOLOGY, V45, P603, DOI 10.1111/j.1365-2559.2004.02019.x
   HIDA T, 1998, CANCER RES, V58, P4566
   Ichinoe M, 2004, HISTOPATHOLOGY, V45, P612, DOI 10.1111/j.1365-2559.2004.02031.x
   Jacoby RF, 2000, CANCER RES, V60, P5040
   Li HL, 2004, WORLD J GASTROENTERO, V10, P1862
   PAULUS W, 2000, PATHOLOGY GENETICS T, P198
   Phipps RP, 2004, LEUKEMIA RES, V28, P109, DOI 10.1016/S0145-2126(03)00260-1
   Potter M, 1999, ADV EXP MED BIOL, V469, P151
   Reddy BS, 1996, CANCER RES, V56, P4566
   Roma AA, 2006, NEUROPATHOLOGY, V26, P422, DOI 10.1111/j.1440-1789.2006.00714.x
   Roser F, 2004, SURG NEUROL, V62, P393, DOI 10.1016/j.surneu.2003.11.038
   Salven P, 2000, BLOOD, V96, P3712, DOI 10.1182/blood.V96.12.3712.h8003712_3712_3718
   Shono T, 2001, CANCER RES, V61, P4375
   Sugita Y, 2004, PATHOL INT, V54, P659, DOI 10.1111/j.1440-1827.2004.01677.x
   Sugita Y, 2007, J NEURO-ONCOL, V82, P249, DOI 10.1007/s11060-006-9281-3
   Sung JJY, 2000, AM J PATHOL, V157, P729, DOI 10.1016/S0002-9440(10)64586-5
   THUN MJ, 1991, NEW ENGL J MED, V325, P1593, DOI 10.1056/NEJM199112053252301
   WADDELL WR, 1989, AM J SURG, V157, P175, DOI 10.1016/0002-9610(89)90442-X
   Wun T, 2004, LEUKEMIA RES, V28, P179, DOI 10.1016/S0145-2126(03)00183-8
   Yamamoto S, 1998, PATHOL INT, V48, P499, DOI 10.1111/j.1440-1827.1998.tb03940.x
   Zimmermann KC, 1999, CANCER RES, V59, P198
NR 32
TC 6
Z9 6
U1 0
U2 1
PU PROFESSOR D A SPANDIDOS
PI ATHENS
PA 1, S MERKOURI ST, EDITORIAL OFFICE,, ATHENS 116 35, GREECE
SN 1021-335X
J9 ONCOL REP
JI Oncol. Rep.
PD SEP
PY 2007
VL 18
IS 3
BP 617
EP 622
PG 6
WC Oncology
WE Science Citation Index Expanded (SCI-EXPANDED)
SC Oncology
GA 199AU
UT WOS:000248669400013
PM 17671709
DA 2024-06-03
ER

PT J
AU Feuerhake, F
   Baumer, C
   Cyron, D
   Illerhaus, G
   Olschewski, M
   Tilgner, J
   Ostertag, CB
   Volk, B
AF Feuerhake, F.
   Baumer, C.
   Cyron, D.
   Illerhaus, G.
   Olschewski, M.
   Tilgner, J.
   Ostertag, C. B.
   Volk, B.
TI Primary CNS lymphoma in immunocompetent patients from 1989 to 2001: a
   retrospective analysis of 164 cases uniformly diagnosed by stereotactic
   biopsy
SO ACTA NEUROCHIRURGICA
LA English
DT Article
DE primary CNS lymphoma; combined therapy; clinical outcome; diagnosis;
   stereotactic brain biopsy
ID CENTRAL-NERVOUS-SYSTEM; THERAPY; JAPAN
AB Background. We present outcome data of a cohort of 164 immunocompetent PCNSL patients uniformly diagnosed at a single center for stereotactic neurosurgery, and evaluate the acceptance and impact of combination radiotherapy (RT) and chemotherapy (CHT) with high-dose methotrexate (HD-MTX) over time.
   Method. We assessed choice of treatment and patient survival in a series of 164 PCNSL cases diagnosed from 1989 to 2001, and performed a re-evaluation of histopathology and pre-operative clinical data.
   Findings. From 1989 to 1993, RT was the predominant therapy, and additional CHT did not improve survival. After 1994, the use of combination CHT/RT increased continuously, consistently contained MTX, and was associated with longer survival than RT only: median survival was 14 months after CHT/RT (2-year survival 35.7%) and 10 months (2-year survival 26.2%) after RT only (not significant). Overall median survival remained poor, increasing from six (1989-1993) to nine months (1994-2001) (p = 0.008). Survival was variable, with a few patients surviving > 4 years after diagnosis in the CHT/RT as well as in the RT only group.
   Conclusions. Despite considerable improvement of PCNSL therapy, the overall benefit of combined CHT/RT versus RT only was lower than that expected from previous phase II clinical trials. The striking variability of survival in either treatment group may suggest a yet undefined biological heterogeneity of PCNSL, which may also include a more aggressive PCNSL subtype in the group of patients with rapidly progressive disease and not eligible for standard therapy.
C1 Univ Freiburg, Dept Neuropathol, Neurozentrum, Freiburg, Germany.
   Univ Freiburg, Dept Stereotact Neurosurg, Neurozentrum, Freiburg, Germany.
   Univ Freiburg, Dept Internal Med 1, Freiburg, Germany.
   Univ Freiburg, Dept Med Biometry, Freiburg, Germany.
C3 University of Freiburg; University of Freiburg; University of Freiburg;
   University of Freiburg
RP Feuerhake, F (corresponding author), Univ Clin Freiburg, Dept Neuropathol, Neurozentrum, Breisacher Str 64, D-79106 Freiburg, Germany.
EM friedrich_feuerhake@uniklinik-freiburg.de
CR [Anonymous], 2004, STAT REP PRIM BRAIN
   Au W, 2000, LEUKEMIA LYMPHOMA, V37, P175, DOI 10.3109/10428190009057642
   Corn BW, 1997, CANCER, V79, P2409
   Corry J, 1998, INT J RADIAT ONCOL, V41, P615, DOI 10.1016/S0360-3016(97)00571-3
   DEANGELIS LM, 1992, J CLIN ONCOL, V10, P635, DOI 10.1200/JCO.1992.10.4.635
   DeAngelis LM, 2002, J CLIN ONCOL, V20, P4643, DOI 10.1200/JCO.2002.11.013
   Ferreri AJM, 2003, J CLIN ONCOL, V21, P2407, DOI 10.1200/JCO.2003.01.135
   Ferreri AJM, 2003, J CLIN ONCOL, V21, P266, DOI 10.1200/JCO.2003.09.139
   GEPPERT M, 1990, ACTA NEUROPATHOL, V80, P629, DOI 10.1007/BF00307631
   Gliemroth J, 2003, CLIN NEUROL NEUROSUR, V105, P78, DOI 10.1016/S0303-8467(02)00105-1
   Hao D, 1999, ANN ONCOL, V10, P65, DOI 10.1023/A:1008308313914
   Hayabuchi N, 1999, INT J RADIAT ONCOL, V44, P265, DOI 10.1016/S0360-3016(98)00564-1
   Herrlinger U, 2001, CANCER, V91, P130, DOI 10.1002/1097-0142(20010101)91:1<130::AID-CNCR17>3.0.CO;2-8
   Illerhaus G, 2003, BLOOD, V102, p399A
   Kadan-Lottick NS, 2002, CANCER, V95, P193, DOI 10.1002/cncr.10643
   Korfel A, 2005, BRIT J HAEMATOL, V128, P177, DOI 10.1111/j.1365-2141.2004.05284.x
   Krogh-Jensen M, 1998, LEUKEMIA LYMPHOMA, V30, P131, DOI 10.3109/10428199809050936
   LISTER A, 2002, PRIMARY CENTRAL NERV, P283
   LUTZ JM, 1994, BRIT J CANCER, V70, P716, DOI 10.1038/bjc.1994.381
   MILLER DC, 1994, CANCER, V74, P183
   Montesinos-Rongen M, 1999, AM J PATHOL, V155, P2077, DOI 10.1016/S0002-9440(10)65526-5
   Montesinos-Rongen M, 2004, BLOOD, V103, P1869, DOI 10.1182/blood-2003-05-1465
   Olson JE, 2002, CANCER, V95, P1504, DOI 10.1002/cncr.10851
   PAULUS W, 2000, PATHOLOGY GENETICS T, P198
   Plasswilm L, 2002, ANN HEMATOL, V81, P415, DOI 10.1007/s00277-002-0498-8
   R Development Core Team, 2003, R LANG ENV STAT COMP
   SCHWECHHEIMER K, 1994, AM J SURG PATHOL, V18, P931, DOI 10.1097/00000478-199409000-00008
   Shenkier TN, 2005, CANCER, V103, P1008, DOI 10.1002/cncr.20868
   Shibamoto Y, 2004, J CANCER RES CLIN, V130, P351, DOI 10.1007/s00432-004-0547-x
   Tilgner J, 2005, NEUROSURGERY, V56, P257, DOI 10.1227/01.neu.0000148899.39020.87
   van der Sanden GAC, 2002, CANCER, V94, P1548, DOI 10.1002/cncr.10357
   Warnke PC, 2005, ANN NEUROL, V57, P136, DOI 10.1002/ana.20335
   WERNER MH, 1995, CANCER, V76, P1634, DOI 10.1002/1097-0142(19951101)76:9<1634::AID-CNCR2820760921>3.0.CO;2-0
   Yau YH, 1996, LANCET, V348, P890, DOI 10.1016/S0140-6736(05)64759-9
NR 34
TC 6
Z9 8
U1 0
U2 1
PU SPRINGER WIEN
PI WIEN
PA SACHSENPLATZ 4-6, PO BOX 89, A-1201 WIEN, AUSTRIA
SN 0001-6268
EI 0942-0940
J9 ACTA NEUROCHIR
JI Acta Neurochir.
PD AUG
PY 2006
VL 148
IS 8
BP 831
EP 838
DI 10.1007/s00701-006-0790-9
PG 8
WC Clinical Neurology; Surgery
WE Science Citation Index Expanded (SCI-EXPANDED)
SC Neurosciences & Neurology; Surgery
GA 066RL
UT WOS:000239247700003
PM 16791439
DA 2024-06-03
ER

PT J
AU Yamanaka, R
   Tanaka, R
AF Yamanaka, R
   Tanaka, R
TI Advances for the treatment of primary central nervous system lymphoma
   (Review)
SO ONCOLOGY REPORTS
LA English
DT Article
DE primary central nervous system lymphoma; radiation therapy;
   chemotherapy; methotrexate; neurotoxicity; second line therapy;
   autologous stem cell rescue; gene expression profile
ID PRIMARY CNS LYMPHOMA; HIGH-DOSE METHOTREXATE; NON-HODGKINS-LYMPHOMA;
   PRIMARY BRAIN LYMPHOMA; STEM-CELL RESCUE; RADIATION-THERAPY; PHASE-II;
   DEFERRED RADIOTHERAPY; INTRAVENTRICULAR CHEMOTHERAPY; INTRAOCULAR
   LYMPHOMA
AB Primar central nervous system lymphoma (PCNSL) is a non-Hodgkin's lymphoma arising in the CNS. This review will focus on the recent advances in the treatment of PCNSL. Combined methotrexate-based chemotherapy and radiation therapy is the standard treatment for PCNSL. A median overall survival of 40-60 months is obtained, however, neurotoxicity is a major problem. Preservation of cognitive function appears better after chemotherapy alone, therefore, there are increasing reports that radiotherapy is deferred after chemotherapy. At the moment, the findings of multicenter randomized trials should be awaited to clarify whether deferring radiotherapy in patients responding to chemotherapy allows them to maintain a better quality of life without increasing the risk of local recurrence. The well-designed, multicenter and randomized trials will elucidate the issues, such as best chemotherapy regimen, no brain irradiation in responder and second-line treatment.
C1 Niigata Univ, Brain Res Inst, Dept Neurosurg, Niigata 9518585, Japan.
C3 Niigata University
RP Niigata Univ, Brain Res Inst, Dept Neurosurg, Asahimachidori 1-757, Niigata 9518585, Japan.
EM ryaman@bri.niigata-u.ac.jp
RI Yamanaka, Ryuya/AFL-0782-2022
OI Yamanaka, Ryuya/0000-0003-2941-7996
CR Abrey LE, 2003, J CLIN ONCOL, V21, P4151, DOI 10.1200/JCO.2003.05.024
   Abrey LE, 1998, J CLIN ONCOL, V16, P859, DOI 10.1200/JCO.1998.16.3.859
   Abrey LE, 2000, J CLIN ONCOL, V18, P3144, DOI 10.1200/JCO.2000.18.17.3144
   Batchelor T, 2003, J CLIN ONCOL, V21, P1044, DOI 10.1200/JCO.2003.03.036
   Bessell EM, 1996, J CLIN ONCOL, V14, P945, DOI 10.1200/JCO.1996.14.3.945
   Bessell EM, 2001, INT J RADIAT ONCOL, V50, P457, DOI 10.1016/S0360-3016(01)01451-1
   Blay JY, 1998, J CLIN ONCOL, V16, P864, DOI 10.1200/JCO.1998.16.3.864
   BLEYER WA, 1980, RAD DAMAGE NERVOUS S, P155
   BOIARDI A, 1993, J NEUROL, V241, P96, DOI 10.1007/BF00869771
   Brada M, 1998, INT J RADIAT ONCOL, V40, P1157, DOI 10.1016/S0360-3016(98)00002-9
   Cher L, 1996, NEUROLOGY, V46, P1757, DOI 10.1212/WNL.46.6.1757
   Cote TR, 1996, J NATL CANCER I, V88, P675, DOI 10.1093/jnci/88.10.675
   DEANGELIS LM, 1992, J CLIN ONCOL, V10, P635, DOI 10.1200/JCO.1992.10.4.635
   DeAngelis LM, 2002, J CLIN ONCOL, V20, P4643, DOI 10.1200/JCO.2002.11.013
   EBY NL, 1988, CANCER-AM CANCER SOC, V62, P2461, DOI 10.1002/1097-0142(19881201)62:11<2461::AID-CNCR2820621135>3.0.CO;2-M
   Ferreri AJM, 2001, ONCOLOGY-BASEL, V60, P134, DOI 10.1159/000055310
   FINE HA, 1993, ANN INTERN MED, V119, P1093, DOI 10.7326/0003-4819-119-11-199312010-00007
   FINE HA, 1998, LYMPHOMAS, P481
   Freilich RJ, 1996, NEUROLOGY, V46, P435, DOI 10.1212/WNL.46.2.435
   GLASS J, 1994, J NEUROSURG, V81, P188, DOI 10.3171/jns.1994.81.2.0188
   Guha-Thakurta N, 1999, J NEURO-ONCOL, V43, P259, DOI 10.1023/A:1006210703827
   HARRIS NL, 1994, BLOOD, V84, P1361
   Herrlinger U, 2002, ANN NEUROL, V51, P247, DOI 10.1002/ana.10102
   Herrlinger U, 2001, CANCER, V91, P130, DOI 10.1002/1097-0142(20010101)91:1<130::AID-CNCR17>3.0.CO;2-8
   Herrlinger U, 1996, EUR NEUROL, V36, P241, DOI 10.1159/000117261
   HOCHBERG FH, 1988, J NEUROSURG, V68, P835, DOI 10.3171/jns.1988.68.6.0835
   Khan RB, 2002, J NEURO-ONCOL, V58, P175, DOI 10.1023/A:1016077907952
   Mead GM, 2000, CANCER, V89, P1359, DOI 10.1002/1097-0142(20000915)89:6<1359::AID-CNCR21>3.0.CO;2-9
   MURRAY K, 1986, J NEUROSURG, V65, P600, DOI 10.3171/jns.1986.65.5.0600
   Nelson DF, 1999, J NEURO-ONCOL, V43, P241, DOI 10.1023/A:1006206602918
   NELSON DF, 1992, INT J RADIAT ONCOL, V23, P9, DOI 10.1016/0360-3016(92)90538-S
   NEUWELT EA, 1991, J CLIN ONCOL, V9, P1580, DOI 10.1200/JCO.1991.9.9.1580
   O'Brien P, 2000, J CLIN ONCOL, V18, P519, DOI 10.1200/JCO.2000.18.3.519
   Olson JE, 2002, CANCER, V95, P1504, DOI 10.1002/cncr.10851
   Onda K, 1999, Brain Tumor Pathol, V16, P29, DOI 10.1007/BF02478899
   Pels H, 2002, J NEURO-ONCOL, V59, P213, DOI 10.1023/A:1019999830455
   Pels H, 2003, J CLIN ONCOL, V21, P4489, DOI 10.1200/JCO.2003.04.056
   POLLACK IF, 1989, CANCER-AM CANCER SOC, V63, P939, DOI 10.1002/1097-0142(19890301)63:5<939::AID-CNCR2820630526>3.0.CO;2-V
   Poortmans PMP, 2003, J CLIN ONCOL, V21, P4483, DOI 10.1200/JCO.2003.03.108
   Reni M, 1999, BRIT J CANCER, V79, P530, DOI 10.1038/sj.bjc.6690083
   Reni M, 2000, J NATL CANCER I, V92, P575, DOI 10.1093/jnci/92.7.575
   Sandor V, 1998, J CLIN ONCOL, V16, P3000, DOI 10.1200/JCO.1998.16.9.3000
   Schlegel U, 2001, J NEUROL NEUROSUR PS, V71, P118, DOI 10.1136/jnnp.71.1.118
   Schultz C, 1996, J CLIN ONCOL, V14, P556, DOI 10.1200/JCO.1996.14.2.556
   Soussain C, 2001, J CLIN ONCOL, V19, P742, DOI 10.1200/JCO.2001.19.3.742
   Watanabe T, 2003, J NEURO-ONCOL, V63, P87, DOI 10.1023/A:1023760824739
   Yamanaka R, 2003, INT J ONCOL, V23, P913
   YAMANAKA R, 2002, P ASIAN SOC NEUROONC, P152
NR 48
TC 6
Z9 6
U1 0
U2 0
PU SPANDIDOS PUBL LTD
PI ATHENS
PA POB 18179, ATHENS, 116 10, GREECE
SN 1021-335X
EI 1791-2431
J9 ONCOL REP
JI Oncol. Rep.
PD SEP
PY 2004
VL 12
IS 3
BP 563
EP 568
PG 6
WC Oncology
WE Science Citation Index Expanded (SCI-EXPANDED)
SC Oncology
GA 844LB
UT WOS:000223158600012
PM 15289838
DA 2024-06-03
ER

PT J
AU Harney, J
   Pope, A
   Short, SC
AF Harney, J
   Pope, A
   Short, SC
TI Primary central nervous system lymphoma with testicular relapse
SO CLINICAL ONCOLOGY
LA English
DT Article
DE primary central nervous system lymphoma; PCNSL; systemic relapse;
   testicular relapse
ID NON-HODGKINS-LYMPHOMA; PRIMARY CNS LYMPHOMA; SURVIVAL
AB We report the case of a 54-year-old man with primary central nervous system lymphoma (PCNSL) who achieved a radiological complete response to high-dose methotrexate and 6 months later had a simultaneous local and testicular relapse. (C) 2004 The Royal College of Radiologists. Published by Elsevier Ltd. All rights reserved.
C1 Mt Vernon Hosp, Northwood HA6 2RN, Middx, England.
   Hillingdon Hosp, Uxbridge, Middx, England.
RP Harney, J (corresponding author), Mt Vernon Hosp, Marie Curie Res Wing, Northwood HA6 2RN, Middx, England.
EM dr_harney@yahoo.com
OI Short, Susan/0000-0003-4423-7256
CR Abrey LE, 2000, J CLIN ONCOL, V18, P3144, DOI 10.1200/JCO.2000.18.17.3144
   DEVITA VT, 2001, CANC PRINCIPLES PRAC, P2330
   Ferreri AJM, 2003, J CLIN ONCOL, V21, P2407, DOI 10.1200/JCO.2003.01.135
   Hayabuchi N, 1999, INT J RADIAT ONCOL, V44, P265, DOI 10.1016/S0360-3016(98)00564-1
   LOEFFLER JS, 1985, J CLIN ONCOL, V3, P490, DOI 10.1200/JCO.1985.3.4.490
   Maher EA, 1999, SEMIN ONCOL, V26, P346
   NELSON DF, 1992, INT J RADIAT ONCOL, V23, P9, DOI 10.1016/0360-3016(92)90538-S
   ONEILL BP, 1995, J NEURO-ONCOL, V25, P67, DOI 10.1007/BF01054724
   Riemersma SA, 2000, BLOOD, V96, P3569, DOI 10.1182/blood.V96.10.3569.h8003569_3569_3577
   Shahab N, 1999, SEMIN ONCOL, V26, P259
NR 10
TC 6
Z9 6
U1 0
U2 0
PU ELSEVIER SCIENCE LONDON
PI LONDON
PA 84 THEOBALDS RD, LONDON WC1X 8RR, ENGLAND
SN 0936-6555
J9 CLIN ONCOL-UK
JI Clin. Oncol.
PD MAY
PY 2004
VL 16
IS 3
BP 193
EP 195
DI 10.1016/j.clon.2003.12.003
PG 3
WC Oncology
WE Science Citation Index Expanded (SCI-EXPANDED)
SC Oncology
GA 817CT
UT WOS:000221156300006
PM 15191006
DA 2024-06-03
ER

PT J
AU O'Neill, BP
   Habermann, TM
   Witzig, TE
   Rodriguez, M
AF O'Neill, BP
   Habermann, TM
   Witzig, TE
   Rodriguez, M
TI Prevention of recurrence and prolonged survival in primary central
   nervous system lymphoma (PCNSL) patients treated with adjuvant high-dose
   methylprednisolone
SO MEDICAL ONCOLOGY
LA English
DT Article
DE PCNSL; brain tumors; adjuvant therapies; methylprednisolone; homing
ID NON-HODGKINS-LYMPHOMA; PRIMARY CEREBRAL LYMPHOMA; MALIGNANT-LYMPHOMAS;
   MULTIPLE-SCLEROSIS; ADHESION MOLECULES; BLOOD-VESSELS; BRAIN;
   CHEMOTHERAPY; EXPRESSION; ICAM-1
AB Five patients at risk for primary central nervous system lymphoma (PCNSL) recurrence were treated with high-dose methylprednisolone (HDMP) to prevent 'trafficking' of malignant lymphocytes into the central nervous system (CNS). HDMP was chosen because of its ability to stabilize the 'blood brain barrier (BBB)'. Three men with newly diagnosed PCNSL, ages 62, 76 and 78 y, whose survival was projected to be 6.6 months, began treatment after achieving complete response (CR) to initial radiation therapy alone and survived 27, 37 and 59 months after treatment. In none was death from recurrent disease in CNS but one patient did die of systemic non-Hodgkin's lymphoma (NHL) five years after PCNSL diagnosis. A 20 y old man was treated with HDMP after successful combined modality therapy and is alive 75 + months after initial diagnosis without evidence of disease recurrence. A 34 y old man relapsed after combined modality initial treatment and failed to respond to HDMP when treatment was begun after unsuccessful salvage therapy; he died of disease 12 months after initial diagnosis. There were no treatment complications. The promising results in this pilot study from the basis for a North Central Cancer Treatment Group (NCCTG) 96-73-51, a Phase 2 clinical trial of brain radiotherapy and HDMP for PCNSL patients 70 y of age and older, a group of patients at high risk for toxicity from intensive combined modality therapy.
C1 Mayo Clin & Mayo Fdn, Ctr Canc, Dept Neurol, Rochester, MN 55905 USA.
   Mayo Clin & Mayo Fdn, Div Hematol, Rochester, MN 55905 USA.
C3 Mayo Clinic; Mayo Clinic
RP O'Neill, BP (corresponding author), Mayo Clin & Mayo Fdn, Ctr Canc, Dept Neurol, 200 1st St SW, Rochester, MN 55905 USA.
RI Rodriguez, Moses/I-5705-2013
OI Rodriguez, Moses/0000-0001-6328-6497
FU NCI NIH HHS [U10 CA25224] Funding Source: Medline
CR Abrey LE, 1998, J CLIN ONCOL, V16, P859, DOI 10.1200/JCO.1998.16.3.859
   ALLEGRANZA A, 1984, HISTOPATHOLOGY, V8, P781, DOI 10.1111/j.1365-2559.1984.tb02394.x
   AMADORI S, 1984, J CLIN ONCOL, V2, P98, DOI 10.1200/JCO.1984.2.2.98
   AZZARELLI B, 1989, LAB INVEST, V60, P45
   BASHIR R, 1992, J NEURO-ONCOL, V12, P103
   Bessell EM, 1996, J CLIN ONCOL, V14, P945, DOI 10.1200/JCO.1996.14.3.945
   Blay JY, 1998, J CLIN ONCOL, V16, P864, DOI 10.1200/JCO.1998.16.3.864
   CANELLA B, 1991, LAB INVEST, V1, P23
   Corn BW, 1997, CANCER, V79, P2409
   DEANGELIS LM, 1993, ANN NEUROL, V33, P308, DOI 10.1002/ana.410330313
   DUNNE JW, 1986, Q J MED, V61, P1003
   DURELLI L, 1986, NEUROLOGY, V36, P238, DOI 10.1212/WNL.36.2.238
   Ferreri AJM, 1995, CANCER TREAT REV, V21, P415, DOI 10.1016/0305-7372(95)90028-4
   Frenette PS, 1996, NEW ENGL J MED, V335, P43, DOI 10.1056/NEJM199607043350108
   Frenette PS, 1996, NEW ENGL J MED, V334, P1526, DOI 10.1056/NEJM199606063342308
   GABBAI AA, 1989, J NEUROSURG, V70, P190, DOI 10.3171/jns.1989.70.2.0190
   GAMETCHU B, 1987, SCIENCE, V236, P456, DOI 10.1126/science.3563523
   GILL PS, 1985, AM J MED, V78, P742, DOI 10.1016/0002-9343(85)90277-3
   HIRANO A, 1974, ACTA NEUROPATHOL, V27, P93, DOI 10.1007/BF00687160
   HOCHBERG FH, 1988, J NEUROSURG, V68, P835, DOI 10.3171/jns.1988.68.6.0835
   JACK CR, 1988, RADIOLOGY, V167, P211, DOI 10.1148/radiology.167.1.3279454
   LOEFFLER JS, 1985, J CLIN ONCOL, V3, P490, DOI 10.1200/JCO.1985.3.4.490
   MILLER DC, 1994, CANCER-AM CANCER SOC, V74, P1383, DOI 10.1002/1097-0142(19940815)74:4<1383::AID-CNCR2820740432>3.0.CO;2-1
   MOLNAR PP, IN PRESS NEUROONCOLO
   NELSON DF, 1992, INT J RADIAT ONCOL, V23, P9, DOI 10.1016/0360-3016(92)90538-S
   O'Neill BP, 1999, INT J RADIAT ONCOL, V43, P559, DOI 10.1016/S0360-3016(98)00450-7
   Oliveri RL, 1998, NEUROLOGY, V50, P1833, DOI 10.1212/WNL.50.6.1833
   ONEILL BP, 1995, J NEURO-ONCOL, V25, P67, DOI 10.1007/BF01054724
   ONEILL BP, 1989, MAYO CLIN PROC, V64, P1005, DOI 10.1016/S0025-6196(12)61228-2
   OTT RJ, 1991, EUR J CANCER, V27, P1356, DOI 10.1016/0277-5379(91)90009-3
   POSNER JR, 1995, NEUROLOGIC COMPLICAT, P109
   SCHALLER C, 1996, ZENT NEUROCHIURG, V57, P56
   SHIBAMOTO Y, 1990, CANCER-AM CANCER SOC, V65, P1907, DOI 10.1002/1097-0142(19900501)65:9<1907::AID-CNCR2820650906>3.0.CO;2-L
   STEFFEN BJ, 1994, AM J PATHOL, V145, P189
   Trojano M, 1996, NEUROLOGY, V47, P1535, DOI 10.1212/WNL.47.6.1535
   Ueda F, 1995, Radiat Med, V13, P51
   VAQUERO J, 1984, J NEUROSURG, V60, P174, DOI 10.3171/jns.1984.60.1.0174
   WASHINGTON R, 1994, ANN NEUROL, V35, P89, DOI 10.1002/ana.410350114
   WILCOX CE, 1990, J NEUROIMMUNOL, V30, P43, DOI 10.1016/0165-5728(90)90051-N
NR 39
TC 6
Z9 6
U1 0
U2 0
PU STOCKTON PRESS
PI BASINGSTOKE
PA HOUNDMILLS, BASINGSTOKE RG21 6XS, HAMPSHIRE, ENGLAND
SN 0736-0118
J9 MED ONCOL
JI Med. Oncol.
PD SEP
PY 1999
VL 16
IS 3
BP 211
EP 215
DI 10.1007/BF02906134
PG 5
WC Oncology
WE Science Citation Index Expanded (SCI-EXPANDED)
SC Oncology
GA 237BX
UT WOS:000082634700009
PM 10523802
DA 2024-06-03
ER

PT J
AU Tseng, MY
   Tu, YK
   Shun, CT
AF Tseng, MY
   Tu, YK
   Shun, CT
TI Primary central nervous system lymphoma: a retrospective study
SO JOURNAL OF CLINICAL NEUROSCIENCE
LA English
DT Article
DE central nervous system; lymphoma; radiotherapy; chemotherapy
ID PRIMARY MALIGNANT-LYMPHOMA; PRIMARY BRAIN LYMPHOMA; PRIMARY CNS
   LYMPHOMA; RADIATION-THERAPY; VINCRISTINE; SURVIVAL
AB Eleven patients with primary central nervous system lymphoma (PCNSL) proven with biopsy between January 1991 and September 1995 were analysed according to the location of lesions, pathological studies, treatment and outcome. The ages of these patients ranged from 25 to 74 years with an average of 51.4 years. The male to female sex ratio was 6 to 5. The most frequent sites of lesions were frontal robes. One patient had only leptomeningeal involvement. All intracranial PCNSL in this report arose from B cells; the leptomeningeal PCNSL case was the only one which arose from T cells. All patients received chemotherapy with or without radiotherapy, except two patients who did not receive any treatment. The results of treatment were generally poor. The survival time of patients who died ranged from 2.5 months to 45 months with a median of about 12.5 months, if a combined treatment is to be considered, the possibility of complications such as leucoencephalopathy should be taken in account.
C1 Natl Taiwan Univ Hosp, Dept Surg, Div Neurosurg, Taipei 100, Taiwan.
   Natl Taiwan Univ Hosp, Dept Pathol, Taipei 100, Taiwan.
C3 National Taiwan University; National Taiwan University Hospital;
   National Taiwan University; National Taiwan University Hospital
RP Tu, YK (corresponding author), Natl Taiwan Univ Hosp, Dept Surg, Div Neurosurg, 7 Chung Shan S Rd, Taipei 100, Taiwan.
RI Shun, Chia-Tung/M-1400-2019
OI Tu, Yong-kwang/0000-0003-2113-1176; SHUN, CHIA-TUNG/0000-0002-0468-4468
CR COHEN IJ, 1986, CANCER-AM CANCER SOC, V57, P6, DOI 10.1002/1097-0142(19860101)57:1<6::AID-CNCR2820570104>3.0.CO;2-B
   DEANGELIS LM, 1992, J CLIN ONCOL, V10, P635, DOI 10.1200/JCO.1992.10.4.635
   EBY NL, 1988, CANCER-AM CANCER SOC, V62, P2461, DOI 10.1002/1097-0142(19881201)62:11<2461::AID-CNCR2820621135>3.0.CO;2-M
   FREEMAN CR, 1986, CANCER-AM CANCER SOC, V58, P1106, DOI 10.1002/1097-0142(19860901)58:5<1106::AID-CNCR2820580521>3.0.CO;2-3
   Fusejima Toru, 1992, Neurologia Medico-Chirurgica, V32, P818, DOI 10.2176/nmc.32.818
   GONZALEZ DG, 1983, CANCER-AM CANCER SOC, V51, P2048, DOI 10.1002/1097-0142(19830601)51:11<2048::AID-CNCR2820511115>3.0.CO;2-T
   HELLE TL, 1984, J NEUROSURG, V60, P94, DOI 10.3171/jns.1984.60.1.0094
   HENRY JM, 1974, CANCER, V34, P1293, DOI 10.1002/1097-0142(197410)34:4<1293::AID-CNCR2820340441>3.0.CO;2-P
   HOCHBERG FH, 1988, J NEUROSURG, V68, P835, DOI 10.3171/jns.1988.68.6.0835
   JIDDANE M, 1986, J NEUROSURG, V65, P592, DOI 10.3171/jns.1986.65.5.0592
   KAWAKAMI Y, 1985, J NEUROSURG, V62, P522, DOI 10.3171/jns.1985.62.4.0522
   LETENDRE L, 1982, CANCER-AM CANCER SOC, V49, P939, DOI 10.1002/1097-0142(19820301)49:5<939::AID-CNCR2820490518>3.0.CO;2-1
   LOEFFLER JS, 1985, J CLIN ONCOL, V3, P490, DOI 10.1200/JCO.1985.3.4.490
   LOSSEFF N, 1993, BRIT J HOSP MED, V50, P678
   MURRAY K, 1986, J NEUROSURG, V65, P600, DOI 10.3171/jns.1986.65.5.0600
   RAMPEN FHJ, 1980, EUR J CANCER, V16, P177, DOI 10.1016/0014-2964(80)90149-8
   SHIBAMOTO Y, 1990, CANCER-AM CANCER SOC, V65, P1907, DOI 10.1002/1097-0142(19900501)65:9<1907::AID-CNCR2820650906>3.0.CO;2-L
   SPILLANE JA, 1982, J NEUROL NEUROSUR PS, V45, P199, DOI 10.1136/jnnp.45.3.199
   YASUNAGA T, 1986, ACTA RADIOL ONCOL, V25, P23, DOI 10.3109/02841868609136372
NR 19
TC 6
Z9 6
U1 0
U2 1
PU CHURCHILL LIVINGSTONE
PI EDINBURGH
PA JOURNAL PRODUCTION DEPT, ROBERT STEVENSON HOUSE, 1-3 BAXTERS PLACE,
   LEITH WALK, EDINBURGH EH1 3AF, MIDLOTHIAN, SCOTLAND
SN 0967-5868
J9 J CLIN NEUROSCI
JI J. Clin. Neurosci.
PD OCT
PY 1998
VL 5
IS 4
BP 409
EP 412
DI 10.1016/S0967-5868(98)90273-9
PG 4
WC Clinical Neurology; Neurosciences
WE Science Citation Index Expanded (SCI-EXPANDED)
SC Neurosciences & Neurology
GA 127HK
UT WOS:000076344700010
PM 18639063
DA 2024-06-03
ER

PT J
AU Destito, M
   Marzullo, A
   Leone, R
   Zaffino, P
   Steffanoni, S
   Erbella, F
   Calimeri, F
   Anzalone, N
   De Momi, E
   Ferreri, AJM
   Calimeri, T
   Spadea, MF
AF Destito, Michela
   Marzullo, Aldo
   Leone, Riccardo
   Zaffino, Paolo
   Steffanoni, Sara
   Erbella, Federico
   Calimeri, Francesco
   Anzalone, Nicoletta
   De Momi, Elena
   Ferreri, Andres J. M.
   Calimeri, Teresa
   Spadea, Maria Francesca
TI Radiomics-Based Machine Learning Model for Predicting Overall and
   Progression-Free Survival in Rare Cancer: A Case Study for Primary CNS
   Lymphoma Patients
SO BIOENGINEERING-BASEL
LA English
DT Article
DE rare tumor; PCNSL; radiomics; image normalization; MRI
AB Primary Central Nervous System Lymphoma (PCNSL) is an aggressive neoplasm with a poor prognosis. Although therapeutic progresses have significantly improved Overall Survival (OS), a number of patients do not respond to HD-MTX-based chemotherapy (15-25%) or experience relapse (25-50%) after an initial response. The reasons underlying this poor response to therapy are unknown. Thus, there is an urgent need to develop improved predictive models for PCNSL. In this study, we investigated whether radiomics features can improve outcome prediction in patients with PCNSL. A total of 80 patients diagnosed with PCNSL were enrolled. A patient sub-group, with complete Magnetic Resonance Imaging (MRI) series, were selected for the stratification analysis. Following radiomics feature extraction and selection, different Machine Learning (ML) models were tested for OS and Progression-free Survival (PFS) prediction. To assess the stability of the selected features, images from 23 patients scanned at three different time points were used to compute the Interclass Correlation Coefficient (ICC) and to evaluate the reproducibility of each feature for both original and normalized images. Features extracted from Z-score normalized images were significantly more stable than those extracted from non-normalized images with an improvement of about 38% on average (p-value < 10-12). The area under the ROC curve (AUC) showed that radiomics-based prediction overcame prediction based on current clinical prognostic factors with an improvement of 23% for OS and 50% for PFS, respectively. These results indicate that radiomics features extracted from normalized MR images can improve prognosis stratification of PCNSL patients and pave the way for further study on its potential role to drive treatment choice.
C1 [Destito, Michela; Zaffino, Paolo; Spadea, Maria Francesca] Univ Catanzaro, Dept Expt & Clin Med, I-88100 Catanzaro, Italy.
   [Marzullo, Aldo; Calimeri, Francesco] Univ Calabria, Dept Math & Comp Sci, I-87036 Arcavacata Di Rende, Italy.
   [Leone, Riccardo; Anzalone, Nicoletta] IRCCS San Raffaele Sci Inst, Neuroradiol Unit, I-20132 Milan, Italy.
   [Steffanoni, Sara; Erbella, Federico; Ferreri, Andres J. M.; Calimeri, Teresa] IRCCS San Raffaele Sci Inst, Lymphoma Unit, I-20132 Milan, Italy.
   [Anzalone, Nicoletta] Univ Vita Salute San Raffaele, San Raffaele Sci Inst, Neuroradiol Unit, I-20132 Milan, Italy.
   [Anzalone, Nicoletta] Univ Vita Salute San Raffaele, San Raffaele Sci Inst, CERMAC, I-20132 Milan, Italy.
   [De Momi, Elena] Politecn Milan, Dept Elect Informat & Bioengn, I-20133 Milan, Italy.
   [Spadea, Maria Francesca] Karlsruhe Inst Technol KIT, Inst Biomed Engn, D-76131 Karlsruhe, Germany.
C3 Magna Graecia University of Catanzaro; University of Calabria;
   Vita-Salute San Raffaele University; IRCCS Ospedale San Raffaele;
   Vita-Salute San Raffaele University; IRCCS Ospedale San Raffaele;
   Vita-Salute San Raffaele University; IRCCS Ospedale San Raffaele;
   Vita-Salute San Raffaele University; IRCCS Ospedale San Raffaele;
   Polytechnic University of Milan; Helmholtz Association; Karlsruhe
   Institute of Technology
RP Destito, M (corresponding author), Univ Catanzaro, Dept Expt & Clin Med, I-88100 Catanzaro, Italy.
EM michela.destito@unicz.it
RI Ferreri, Andrés J. M./A-6662-2013; Calimeri, Francesco/J-1935-2012;
   anzalone, nicoletta/I-8752-2018; DE MOMI, ELENA/D-7375-2016
OI Calimeri, Francesco/0000-0002-0866-0834; SPADEA, Maria
   Francesca/0000-0002-5339-9583; anzalone, nicoletta/0000-0002-4249-2723;
   SARA, STEFFANONI/0000-0002-6314-0241; Destito,
   Michela/0000-0002-1720-3029; DE MOMI, ELENA/0000-0002-8819-2734;
   Calimeri, Teresa/0000-0003-0833-4761; Leone,
   Riccardo/0000-0001-5569-6090; Zaffino, Paolo/0000-0002-0219-0157
CR Abrey LE, 2006, J CLIN ONCOL, V24, P5711, DOI 10.1200/JCO.2006.08.2941
   Aganj I, 2013, IEEE T IMAGE PROCESS, V22, P816, DOI 10.1109/TIP.2012.2224356
   Ali OM, 2020, BLOOD, V136, DOI 10.1182/blood-2020-141941
   Ambady Prakash, 2015, CNS Oncol, V4, P393, DOI 10.2217/cns.15.34
   [Anonymous], 2008, WHO Classification of Tumors of Haematopoietic and Lymphoid Tissues
   Barajas RF, 2021, NEURO-ONCOLOGY, V23, P1056, DOI 10.1093/neuonc/noab020
   Batchelor T, 2021, J CLIN ONCOL, V39, DOI 10.1200/JCO.2021.39.15_suppl.7506
   Bauer S, 2013, Insight J, V20, P1, DOI [10.54294/dp4mfp, DOI 10.54294/DP4MFP]
   Calimeriy T, 2021, ESMO OPEN, V6, DOI 10.1016/j.esmoop.2021.100213
   Carré A, 2020, RADIOTHER ONCOL, V152, pS294
   Chen CY, 2020, FRONT ONCOL, V10, DOI 10.3389/fonc.2020.01151
   Chen CY, 2019, CONTRAST MEDIA MOL I, V2019, DOI 10.1155/2019/5481491
   Crombé A, 2020, SCI REP-UK, V10, DOI 10.1038/s41598-020-72535-0
   Eisenhut F, 2020, BRAIN SCI, V10, DOI 10.3390/brainsci10110886
   Fedorov A, 2012, MAGN RESON IMAGING, V30, P1323, DOI 10.1016/j.mri.2012.05.001
   Ferreri AJM, 2003, J CLIN ONCOL, V21, P266, DOI 10.1200/JCO.2003.09.139
   Ferreri Andres J M, 2019, Am Soc Clin Oncol Educ Book, V39, P454, DOI 10.1200/EDBK_242547
   Ferreri AJM, 2017, LANCET HAEMATOL, V4, pE510, DOI 10.1016/S2352-3026(17)30174-6
   Fujima N, 2019, CANCER IMAGING, V19, DOI 10.1186/s40644-019-0193-9
   Gillies RJ, 2016, RADIOLOGY, V278, P563, DOI 10.1148/radiol.2015151169
   Grommes C, 2019, NEURO-ONCOLOGY, V21, P296, DOI 10.1093/neuonc/noy192
   Hassan L, 2021, INT J INTERACT MULTI, V6, P35, DOI 10.9781/ijimai.2020.10.004
   Hoebel KV, 2021, RADIOL-ARTIF INTELL, V3, DOI 10.1148/ryai.2020190199
   Houillier C, 2020, NEUROLOGY, V94, pE1027, DOI 10.1212/WNL.0000000000008900
   Houillier C, 2019, J CLIN ONCOL, V37, P823, DOI 10.1200/JCO.18.00306
   Isaksson LJ, 2020, PHYS MEDICA, V71, P7, DOI 10.1016/j.ejmp.2020.02.007
   Kalavathi P, 2016, J DIGIT IMAGING, V29, P365, DOI 10.1007/s10278-015-9847-8
   Kang D, 2018, NEURO-ONCOLOGY, V20, P1251, DOI 10.1093/neuonc/noy021
   Kasenda B, 2015, ANN ONCOL, V26, P1305, DOI 10.1093/annonc/mdv076
   Khemchandani MA, 2022, INT J INTERACT MULTI, V7, P38, DOI 10.9781/ijimai.2022.10.006
   Kim Y, 2018, NEURORADIOLOGY, V60, P1297, DOI 10.1007/s00234-018-2091-4
   Kunimatsu A, 2018, MAGN RESON MED SCI, V17, P50, DOI 10.2463/mrms.mp.2017-0044
   Li YP, 2021, CANCERS, V13, DOI 10.3390/cancers13123000
   Liang ZG, 2019, BRIT J RADIOL, V92, DOI 10.1259/bjr.20190271
   Liu ZY, 2019, THERANOSTICS, V9, P1303, DOI 10.7150/thno.30309
   Luo HG, 2021, LAB INVEST, V101, P450, DOI 10.1038/s41374-020-0472-x
   Mayerhoefer ME, 2020, J NUCL MED, V61, P488, DOI 10.2967/jnumed.118.222893
   Meyer HJ, 2017, TRANSL ONCOL, V10, P911, DOI 10.1016/j.tranon.2017.09.003
   Moradmand H, 2020, J APPL CLIN MED PHYS, V21, P179, DOI 10.1002/acm2.12795
   Nyúl LG, 1999, MAGNET RESON MED, V42, P1072, DOI 10.1002/(SICI)1522-2594(199912)42:6<1072::AID-MRM11>3.0.CO;2-M
   Rizzo Stefania, 2018, Eur Radiol Exp, V2, P36, DOI 10.1186/s41747-018-0068-z
   Scalco E, 2020, MED PHYS, V47, P1680, DOI 10.1002/mp.14038
   Schwarze M, 2019, SCI REP-UK, V9, DOI [10.1038/s41598-019-46880-8, 10.1038/s41598-019-45766-z]
   Shenkier TN, 2005, J CLIN ONCOL, V23, P2233, DOI 10.1200/JCO.2005.07.109
   Shinohara RT, 2014, NEUROIMAGE-CLIN, V6, P9, DOI 10.1016/j.nicl.2014.08.008
   SHROUT PE, 1979, PSYCHOL BULL, V86, P420, DOI 10.1037/0033-2909.86.2.420
   Sled JG, 1998, IEEE T MED IMAGING, V17, P87, DOI 10.1109/42.668698
   Staal FCR, 2021, CLIN COLORECTAL CANC, V20, P52, DOI 10.1016/j.clcc.2020.11.001
   Thawani R, 2018, LUNG CANCER, V115, P34, DOI 10.1016/j.lungcan.2017.10.015
   Tomaszewski MR, 2021, RADIOLOGY, V298, P505, DOI [10.1148/radiol.2021202553, 10.1148/radiol.2021219005]
   Valdora F, 2018, BREAST CANCER RES TR, V169, P217, DOI 10.1007/s10549-018-4675-4
   van Griethuysen JJM, 2017, CANCER RES, V77, pE104, DOI 10.1158/0008-5472.CAN-17-0339
   Villano JL, 2011, BRIT J CANCER, V105, P1414, DOI 10.1038/bjc.2011.357
   Wang HX, 2020, EUR RADIOL, V30, P6228, DOI 10.1007/s00330-020-06927-1
   Xia W, 2021, J MAGN RESON IMAGING, V53, P242, DOI 10.1002/jmri.27344
   Yun J, 2019, SCI REP-UK, V9, DOI 10.1038/s41598-019-42276-w
   Zhou M, 2018, AM J NEURORADIOL, V39, P208, DOI 10.3174/ajnr.A5391
NR 57
TC 5
Z9 5
U1 1
U2 8
PU MDPI
PI BASEL
PA ST ALBAN-ANLAGE 66, CH-4052 BASEL, SWITZERLAND
EI 2306-5354
J9 BIOENGINEERING-BASEL
JI Bioengineering-Basel
PD MAR
PY 2023
VL 10
IS 3
AR 285
DI 10.3390/bioengineering10030285
PG 17
WC Biotechnology & Applied Microbiology; Engineering, Biomedical
WE Science Citation Index Expanded (SCI-EXPANDED)
SC Biotechnology & Applied Microbiology; Engineering
GA C1OE5
UT WOS:000959687600001
PM 36978676
OA Green Published, gold, Green Submitted
DA 2024-06-03
ER

PT J
AU Morales-Martinez, A
   Nichelli, L
   Hernandez-Verdin, I
   Houillier, C
   Alentorn, A
   Khê, HX
AF Morales-Martinez, Andrea
   Nichelli, Lucia
   Hernandez-Verdin, Isaias
   Houillier, Caroline
   Alentorn, Agusti
   Khe Hoang-Xuan
TI Prognostic factors in primary central nervous system lymphoma
SO CURRENT OPINION IN ONCOLOGY
LA English
DT Review
DE immunocompetent; primary central nervous system lymphoma; prognosis;
   risk factors
ID PRIMARY CNS LYMPHOMA; INTERNATIONAL EXTRANODAL LYMPHOMA; APPARENT
   DIFFUSION-COEFFICIENT; HIGH-DOSE METHOTREXATE; WHOLE-BRAIN RADIOTHERAPY;
   B-CELL LYMPHOMA; IMMUNOCOMPETENT PATIENTS; CEREBROSPINAL-FLUID;
   ELDERLY-PATIENTS; POOR-PROGNOSIS
AB Purpose of review
   Primary central nervous system lymphoma (PCNSL) is a rare and aggressive extranodal diffuse large B cell lymphoma. Despite its apparent immunopathological homogeneity, PCNSL displays a wide variability in outcome. Identifying prognostic factors is of importance for patient stratification and clinical decision-making. The purpose of this review is to focus on the clinical, neuroradiological and biological variables correlated with the prognosis at the time of diagnosis in immunocompetent patients.
   Recent findings
   Age and performance status remain the most consistent clinical prognostic factors. The current literature suggests that neurocognitive dysfunction is an independent predictor of poor outcome. Cumulating data support the prognostic value of increased interleukin-10 level in the cerebrospinal fluid (CSF), in addition to its interest as a diagnostic biomarker. Advances in neuroimaging and in omics have identified several semi-quantitative radiological features (apparent diffusion restriction measures, dynamic contrast-enhanced perfusion MRI (pMRI) pattern and F-18-fluorodeoxyglucose metabolism) and molecular genetic alterations with prognostic impact in PCNSL.
   Summary
   Validation of new biologic and neuroimaging markers in prospective studies is required before integrating future prognostic scoring systems. In the era of radiomic, large clinicoradiological and molecular databases are needed to develop multimodal artificial intelligence algorithms for the prediction of accurate outcome.
C1 [Morales-Martinez, Andrea; Houillier, Caroline; Alentorn, Agusti; Khe Hoang-Xuan] Sorbonne Univ, AP HP, IHU, Serv Neurol Mazarin 2, Paris, France.
   [Nichelli, Lucia] Sorbonne Univ, Grp Hosp Salpetriere, AP HP, ICM,Serv Neuroradiol, Paris, France.
   [Hernandez-Verdin, Isaias; Alentorn, Agusti; Khe Hoang-Xuan] ICM Inst Cerveau, Lab Genet & Dev Tumeurs Cerebrates, INSERM, CNRS,UMR S 1127, Paris, France.
C3 Sorbonne Universite; Assistance Publique Hopitaux Paris (APHP);
   Assistance Publique Hopitaux Paris (APHP); Hopital Universitaire
   Pitie-Salpetriere - APHP; Sorbonne Universite; Institut National de la
   Sante et de la Recherche Medicale (Inserm); Centre National de la
   Recherche Scientifique (CNRS)
RP GH Pitie Salpetriere, Serv Neurol Mazarin, F-75013 Paris, France.
EM khe.hoang-xuan@aphp.fr
RI Hoang-Xuan, Khe/O-7527-2017
OI Houillier, Caroline/0000-0003-2931-7522; Hoang Xuan,
   Khe/0000-0003-4072-1999; Hernandez, Isaias/0000-0001-6295-2507
CR Abrey LE, 2006, J CLIN ONCOL, V24, P5711, DOI 10.1200/JCO.2006.08.2941
   Ahn SY, 2018, CLIN NUCL MED, V43, pE259, DOI 10.1097/RLU.0000000000002154
   Albano D, 2018, ANN NUCL MED, V32, P532, DOI 10.1007/s12149-018-1274-8
   Baek DW, 2020, BLOOD RES, V55, P99, DOI 10.5045/br.2020.2020032
   Barajas RF, 2009, AM J NEURORADIOL, V30, P367, DOI 10.3174/ajnr.A1362
   Barajas RF, 2010, AM J NEURORADIOL, V31, P60, DOI 10.3174/ajnr.A1750
   Barajas RF, 2021, NEURO-ONCOLOGY, V23, P1056, DOI 10.1093/neuonc/noab020
   Birsen Rudy, 2018, Oncotarget, V9, P16822, DOI 10.18632/oncotarget.24706
   Blasel S, 2018, J NEUROL, V265, P647, DOI 10.1007/s00415-018-8737-7
   Blay JY, 1998, BLOOD, V92, P3562
   Braggio E, 2015, CLIN CANCER RES, V21, P3986, DOI 10.1158/1078-0432.CCR-14-2116
   Bromberg JEC, 2019, LANCET ONCOL, V20, P216, DOI 10.1016/S1470-2045(18)30747-2
   Broski SM, 2018, AM J ROENTGENOL, V211, P295, DOI 10.2214/AJR.18.20001
   Bruno A, 2018, NEURO-ONCOLOGY, V20, P1092, DOI 10.1093/neuonc/noy019
   Cady FM, 2008, J CLIN ONCOL, V26, P4814, DOI 10.1200/JCO.2008.16.1455
   Camilleri-Broët S, 2006, BLOOD, V107, P190, DOI 10.1182/blood-2005-03-1024
   Chakhoyan A, 2019, SCI REP-UK, V9, DOI 10.1038/s41598-018-37564-w
   Chapuy B, 2018, NAT MED, V24, P679, DOI 10.1038/s41591-018-0016-8
   Chapuy B, 2016, BLOOD, V127, P869, DOI 10.1182/blood-2015-10-673236
   Chen C., 2019, COMPLEXITY, V2019, P1, DOI DOI 10.1145/3359282
   Chong I, 2019, CANCERS, V11, DOI 10.3390/cancers11101506
   Chung SR, 2016, MEDICINE, V95, DOI 10.1097/MD.0000000000002624
   Deckert M, 2011, LEUKEMIA, V25, P1797, DOI 10.1038/leu.2011.169
   Deckert M., 2021, WHO Classification of Tumours, Central Nervous System Tumours, the WHO Classification of Tumours Editorial Board, V5th ed., P351
   Eloranta S, 2018, EUR J HAEMATOL, V100, P61, DOI 10.1111/ejh.12980
   Fallah J, 2016, BLOOD ADV, V1, P112, DOI 10.1182/bloodadvances.2016000927
   Ferreri AJM, 2003, J CLIN ONCOL, V21, P266, DOI 10.1200/JCO.2003.09.139
   Ferreri AJM, 2007, J CLIN ONCOL, V25, P4322, DOI 10.1200/JCO.2007.12.1285
   Ferreri AJM, 2022, LEUKEMIA, V36, P1870, DOI 10.1038/s41375-022-01582-5
   Ferreri AJM, 2017, LANCET HAEMATOL, V4, pE510, DOI 10.1016/S2352-3026(17)30174-6
   Ferreri AJM, 2016, LANCET HAEMATOL, V3, pE217, DOI 10.1016/S2352-3026(16)00036-3
   Fu F, 2021, EUR RADIOL, V31, P1863, DOI 10.1007/s00330-020-07296-5
   Fukumura K, 2016, ACTA NEUROPATHOL, V131, P865, DOI 10.1007/s00401-016-1536-2
   Fukuoka H, 2010, AM J NEURORADIOL, V31, P868, DOI 10.3174/ajnr.A1937
   Furtner J, 2021, CANCERS, V13, DOI 10.3390/cancers13030566
   Furtner J, 2019, NEURO-ONCOLOGY, V21, P1587, DOI 10.1093/neuonc/noz131
   Geng MY, 2021, ONCOL LETT, V21, DOI 10.3892/ol.2020.12263
   Ghesquières H, 2013, HEMATOL ONCOL, V31, P317, DOI 10.1002/hon.2021
   Gonzalez-Aguilar A, 2012, CLIN CANCER RES, V18, P5203, DOI 10.1158/1078-0432.CCR-12-0845
   Grommes C, 2017, CANCER DISCOV, V7, P1018, DOI 10.1158/2159-8290.CD-17-0613
   Haller S, 2016, RADIOLOGY, V281, P337, DOI 10.1148/radiol.2016150789
   Hans CP, 2004, BLOOD, V103, P275, DOI 10.1182/blood-2003-05-1545
   Hatzoglou V, 2018, J NEURO-ONCOL, V140, P351, DOI 10.1007/s11060-018-2960-z
   Hayashi Y, 2001, J NEURO-ONCOL, V55, P51, DOI 10.1023/A:1012946812930
   Houillier C, 2022, J CLIN ONCOL, V40, P3692, DOI 10.1200/JCO.22.00491
   Houillier C, 2020, NEUROLOGY, V94, pE1027, DOI 10.1212/WNL.0000000000008900
   Houillier C, 2019, J CLIN ONCOL, V37, P823, DOI 10.1200/JCO.18.00306
   Huang WY, 2016, AM J NEURORADIOL, V37, P2010, DOI 10.3174/ajnr.A4867
   Jahr G, 2018, BRAIN BEHAV, V8, DOI 10.1002/brb3.928
   Jeong SY, 2022, AM J NEURORADIOL, V43, P40, DOI 10.3174/ajnr.A7351
   Kasenda B, 2015, ANN ONCOL, V26, P1305, DOI 10.1093/annonc/mdv076
   Kasenda B, 2013, J NUCL MED, V54, P184, DOI 10.2967/jnumed.112.108654
   Kawai N, 2010, J NEURO-ONCOL, V100, P225, DOI 10.1007/s11060-010-0182-0
   Korfel A, 2012, ANN ONCOL, V23, P2374, DOI 10.1093/annonc/mdr627
   Krebs Simone, 2021, Ann Lymphoma, V5, DOI 10.21037/aol-20-52
   Krebs S, 2021, EUR J NUCL MED MOL I, V48, P3940, DOI 10.1007/s00259-021-05386-0
   Kreher S, 2015, ANN HEMATOL, V94, P409, DOI 10.1007/s00277-014-2212-z
   Kurzrock R, 2001, CANCER, V92, P1684, DOI 10.1002/1097-0142(20010915)92:6+<1684::AID-CNCR1497>3.0.CO;2-Z
   Larroza A., 2016, Assessment of Cellular and Organ Function and Dysfunction using Direct and Derived MRI Methodologies
   Le M, 2019, ONCOLOGIST, V24, pE898, DOI 10.1634/theoncologist.2018-0629
   Levy O, 2008, CANCER, V112, P151, DOI 10.1002/cncr.23149
   Lin CH, 2006, CLIN CANCER RES, V12, P1152, DOI 10.1158/1078-0432.CCR-05-1699
   Luo XW, 2022, J CLIN NEUROSCI, V95, P151, DOI 10.1016/j.jocn.2021.12.012
   Malaise D, 2021, CURR OPIN ONCOL, V33, P420, DOI 10.1097/CCO.0000000000000776
   Malyarenko DI, 2016, MAGN RESON MED, V75, P1312, DOI 10.1002/mrm.25754
   Meling TR, 2018, NEURORADIOLOGY, V60, P703, DOI 10.1007/s00234-018-2038-9
   Mendez JS, 2018, NEURO-ONCOLOGY, V20, P687, DOI 10.1093/neuonc/nox187
   Miyakita Y, 2020, JPN J CLIN ONCOL, V50, P512, DOI 10.1093/jjco/hyaa010
   Morales-Martinez A, 2021, CANCERS, V13, DOI 10.3390/cancers13143479
   Nakamura M, 2003, CANCER RES, V63, P737
   Nguyen-Them L, 2016, EUR J CANCER, V61, P69, DOI 10.1016/j.ejca.2016.03.080
   Omuro A, 2015, LANCET HAEMATOL, V2, pE251, DOI 10.1016/S2352-3026(15)00074-5
   Ostrom QT, 2021, NEURO-ONCOLOGY, V23, P1, DOI 10.1093/neuonc/noab200
   Ponzoni M, 2007, BRIT J HAEMATOL, V138, P316, DOI 10.1111/j.1365-2141.2007.06661.x
   Radke J, 2022, NAT COMMUN, V13, DOI 10.1038/s41467-022-30050-y
   Rubenstein JL, 2013, J CLIN ONCOL, V31, P3061, DOI 10.1200/JCO.2012.46.9957
   Salles G, 2006, LANCET ONCOL, V7, P3, DOI 10.1016/S1470-2045(05)70513-1
   Sasayama T, 2012, NEURO-ONCOLOGY, V14, P368, DOI 10.1093/neuonc/nor203
   Schmitz R, 2018, NEW ENGL J MED, V378, P1396, DOI 10.1056/NEJMoa1801445
   Schob S, 2018, TRANSL ONCOL, V11, P504, DOI 10.1016/j.tranon.2018.02.006
   Schorb E, 2020, BLOOD ADV, V4, P3378, DOI 10.1182/bloodadvances.2020002064
   Scordo M, 2021, JAMA ONCOL, V7, P993, DOI 10.1001/jamaoncol.2021.1074
   Shachar SS, 2016, EUR J CANCER, V57, P58, DOI 10.1016/j.ejca.2015.12.030
   Shao J, 2020, CANCER MANAG RES, V12, P6261, DOI 10.2147/CMAR.S255482
   Shi QY, 2017, J NEUROPATH EXP NEUR, V76, P942, DOI 10.1093/jnen/nlx083
   Shukla-Dave A, 2019, J MAGN RESON IMAGING, V49, pE101, DOI 10.1002/jmri.26518
   Smits M, 2021, NAT REV NEUROL, V17, P486, DOI 10.1038/s41582-021-00510-y
   Song Y, 2016, SCI REP-UK, V6, DOI 10.1038/srep38671
   Soni N, 2019, AM J NEURORADIOL, V40, P928, DOI 10.3174/ajnr.A6075
   Sun MT, 2018, EUR RADIOL, V28, P1701, DOI 10.1007/s00330-017-5135-y
   Tabouret E, 2017, NEURO-ONCOLOGY, V19, P422, DOI 10.1093/neuonc/now238
   Takeuchi H, 2007, J NEURO-ONCOL, V84, P141, DOI 10.1007/s11060-007-9363-x
   Tamandl D, 2016, EUR RADIOL, V26, P1359, DOI 10.1007/s00330-015-3963-1
   Thiel E, 2010, LANCET ONCOL, V11, P1036, DOI 10.1016/S1470-2045(10)70229-1
   Thust SC, 2018, EUR RADIOL, V28, P3306, DOI 10.1007/s00330-018-5314-5
   Valles FE, 2013, AM J NEURORADIOL, V34, P35, DOI 10.3174/ajnr.A3165
   van der Meulen M, 2017, LEUKEMIA, V31, P1822, DOI 10.1038/leu.2017.128
   van der Meulen M, 2021, NEURO-ONCOL ADV, V3, DOI 10.1093/noajnl/vdab007
   van der Meulen M, 2021, J NEURO-ONCOL, V152, P357, DOI 10.1007/s11060-021-03708-8
   Velasco R, 2020, J NEURO-ONCOL, V148, P545, DOI 10.1007/s11060-020-03547-z
   Warmuth C, 2003, RADIOLOGY, V228, P523, DOI 10.1148/radiol.2282020409
   Wieduwilt MJ, 2012, CLIN CANCER RES, V18, P1146, DOI 10.1158/1078-0432.CCR-11-0625
   Yamasaki F, 2005, RADIOLOGY, V235, P985, DOI 10.1148/radiol.2353031338
   Zhang Y, 2016, CLIN RADIOL, V71, P1018, DOI 10.1016/j.crad.2016.05.017
   Zhang Y, 2021, BMC CANCER, V21, DOI 10.1186/s12885-020-07774-5
   Zhou WY, 2018, EUR J RADIOL, V104, P26, DOI 10.1016/j.ejrad.2018.04.020
   Zhou YY, 2018, NEOPLASIA, V20, P1059, DOI 10.1016/j.neo.2018.08.012
   Zhou Y, 2022, HEMATOLOGY, V27, P105, DOI 10.1080/16078454.2021.2019363
NR 108
TC 5
Z9 5
U1 0
U2 6
PU LIPPINCOTT WILLIAMS & WILKINS
PI PHILADELPHIA
PA TWO COMMERCE SQ, 2001 MARKET ST, PHILADELPHIA, PA 19103 USA
SN 1040-8746
EI 1531-703X
J9 CURR OPIN ONCOL
JI Curr. Opin. Oncol.
PD NOV
PY 2022
VL 34
IS 6
BP 676
EP 684
DI 10.1097/CCO.0000000000000896
PG 9
WC Oncology
WE Science Citation Index Expanded (SCI-EXPANDED)
SC Oncology
GA 5F2WU
UT WOS:000866181700012
PM 36093869
DA 2024-06-03
ER

PT J
AU Epperla, N
   Reljic, T
   Chowdhury, SM
   Ferreri, AJM
   Kumar, A
   Hamadani, M
AF Epperla, Narendranath
   Reljic, Tea
   Chowdhury, Sayan Mullick
   Ferreri, Andres J. M.
   Kumar, Ambuj
   Hamadani, Mehdi
TI Autologous hematopoietic cell transplantation versus whole-brain
   radiotherapy consolidation in primary central nervous system lymphoma: A
   systematic review and meta-analysis
SO HEMATOLOGICAL ONCOLOGY
LA English
DT Review
DE auto-HCT; autologous hematopoietic cell transplantation; primary CNS
   lymphoma; WBRT; whole brain radiotherapy
ID PRIMARY CNS LYMPHOMA; HIGH-DOSE CHEMOTHERAPY; INTERNATIONAL EXTRANODAL
   LYMPHOMA; PHASE-II; ELDERLY-PATIENTS; METHOTREXATE; CYTARABINE;
   RITUXIMAB; CHEMOIMMUNOTHERAPY; RANDOMIZATION
AB The management of newly diagnosed primary central nervous system lymphoma (PCNSL) includes administration of high-dose methotrexate based regimens followed by consolidation therapy to minimize the risk of relapse. However, the best consolidation strategy (autologous hematopoietic cell transplant [auto-HCT] vs. whole-brain radiotherapy [WBRT]) is controversial. Hence, we performed a systematic review and meta-analysis of all randomized controlled trials that compared auto-HCT versus WBRT consolidation for patients with PCNSL after first-line treatment.The primary outcome was overall survival (OS), while the secondary outcomes included progression-free survival (PFS), response rates (overall response rate [ORR] and complete remission [CR]), relapse rate, treatment-related mortality (TRM), and neuropsychological adverse events. We performed a pooled analysis of the single-arm studies that incorporated auto-HCT or WBRT consolidation and evaluated neurocognitive outcomes. Only two studies met the inclusion criteria (n = 240). There was no significant difference in OS (HR = 1.50; 95% CI = 0.95-2.36), PFS (HR = 0.99; 95% CI = 0.44-2.22), ORR (RR = 1.48; 95% CI = 0.90-2.44), CR rate (RR = 1.21; 95% CI = 0.90-1.63), relapse rate (RR = 0.46; 95% CI = 0.05-4.28), and TRM (RR = 5.67; 95% CI = 1.01-31.91). The neuropsychological tests to assess neurocognitive domains were different and inconsistently reported in the two studies and therefore we were unable to perform a meta-analysis but provide a descriptive assessment. Both the studies showed a significant decline in the attention/executive function (based on the trail making test A and trail making test B) in those receiving WBRT compared to auto-HCT. We found 9 single-arm phase II studies that reported data on outcomes associated with either auto-HCT (5 studies) or WBRT (4 studies) consolidation. Of these, two studies (n = 43) reported data on neurocognitive decline following auto-HCT consolidation. Pooled proportion of patients with neurocognitive decline in these studies was 6% (95% CI, 0%-17%) for those receiving auto-HCT and there was no heterogeneity between studies (I-2 = 0%). Three studies (n = 122) reported data on neurocognitive decline following WBRT consolidation. Pooled proportion of patients with neurocognitive decline in these studies was 43% (95% CI, 11%-78%) for those receiving WBRT and there was high heterogeneity between studies (I-2 = 94%). There was significant heterogeneity between subgroups (p = 0.035). The outcomes were not significantly different in patients with PCNSL receiving auto-HCT or WBRT consolidation therapies, however, there is a higher degree of neurocognitive decline associated with WBRT compared to auto-HCT consolidation. The decision to choose a consolidation strategy needs to be individualized based on age, frailty, and co-morbidities.
C1 [Epperla, Narendranath] Ohio State Univ, Dept Med, Div Hematol, James Canc Hosp, Columbus, OH 43210 USA.
   [Epperla, Narendranath] Ohio State Univ, Solove Res Inst, Columbus, OH 43210 USA.
   [Reljic, Tea; Kumar, Ambuj] Univ S Florida, Morsani Coll Med, Dept Internal Med, Res Methodol & Biostat Core,Off Res, Tampa, FL 33620 USA.
   [Chowdhury, Sayan Mullick] Ohio State Univ, Dept Med, Columbus, OH 43210 USA.
   [Ferreri, Andres J. M.] IRCCS San Raffaele Sci Inst, Dept Oncohematol, Milan, Italy.
   [Hamadani, Mehdi] Med Coll Wisconsin, BMT & Cellular Therapy Program, Milwaukee, WI 53226 USA.
C3 University System of Ohio; Ohio State University; James Cancer Hospital
   & Solove Research Institute; James Cancer Hospital & Solove Research
   Institute; University System of Ohio; Ohio State University; State
   University System of Florida; University of South Florida; University
   System of Ohio; Ohio State University; Vita-Salute San Raffaele
   University; IRCCS Ospedale San Raffaele; Medical College of Wisconsin
RP Hamadani, M (corresponding author), Med Coll Wisconsin, Ctr Int Blood & Marrow Transplant Res, 9200 W Wisconsin Ave,Suite C5500, Milwaukee, WI 53226 USA.
EM mhamadani@mcw.edu
RI Kumar, Abhishek/KCL-4676-2024; Reljic, Tea/N-2758-2019; Epperla,
   Narendranath/Y-3943-2019; Hamadani, Mehdi/A-2340-2008; Kumar,
   Ashok/JPX-7894-2023
OI Kumar, Abhishek/0000-0002-2802-9062; Reljic, Tea/0000-0003-2029-6753;
   Epperla, Narendranath/0000-0002-8216-3457; Kumar,
   Ashok/0000-0002-3038-4856; Kumar, Ambuj/0000-0003-1260-6694
CR Abrey LE, 2003, J CLIN ONCOL, V21, P4151, DOI 10.1200/JCO.2003.05.024
   Birsen R, 2018, HAEMATOLOGICA, V103, pE296, DOI 10.3324/haematol.2017.185843
   Colombat P, 2006, BONE MARROW TRANSPL, V38, P417, DOI 10.1038/sj.bmt.1705452
   Copenhagen: RMRCpV, 2014, COP RMRCPV
   DERSIMONIAN R, 1986, CONTROL CLIN TRIALS, V7, P177, DOI 10.1016/0197-2456(86)90046-2
   Ferreri AJM, 2017, LANCET HAEMATOL, V4, pE510, DOI 10.1016/S2352-3026(17)30174-6
   Ferreri AJM, 2016, LANCET HAEMATOL, V3, pE217, DOI 10.1016/S2352-3026(16)00036-3
   Ferreri AJM, 2016, BLOOD, V127, P1642, DOI 10.1182/blood-2015-10-636340
   Fritsch K, 2017, LEUKEMIA, V31, P846, DOI 10.1038/leu.2016.334
   Gavrilovic IT, 2006, J CLIN ONCOL, V24, P4570, DOI 10.1200/JCO.2006.06.6910
   Glass J, 2016, J CLIN ONCOL, V34, P1620, DOI 10.1200/JCO.2015.64.8634
   Grommes C, 2019, BLOOD, V133, P436, DOI 10.1182/blood-2018-09-875732
   Guyatt GH, 2011, J CLIN EPIDEMIOL, V64, P1311, DOI [10.1016/j.jclinepi.2011.06.004, 10.1016/j.jclinepi.2011.03.017]
   Higgins Julian P T, 2011, BMJ, V343, pd5928, DOI 10.1136/bmj.d5928
   Houillier C, 2019, J CLIN ONCOL, V37, P823, DOI 10.1200/JCO.18.00306
   Illerhaus G, 2016, LANCET HAEMATOL, V3, pE388, DOI 10.1016/S2352-3026(16)30050-3
   Vu K, 2019, BRIT J HAEMATOL, V186, P180, DOI 10.1111/bjh.15787
   Moher D, 2009, BMJ-BRIT MED J, V339, DOI [10.1136/bmj.b2535, 10.1186/2046-4053-4-1, 10.1136/bmj.b2700, 10.1016/j.ijsu.2010.07.299, 10.1371/journal.pmed.1000097, 10.1016/j.ijsu.2010.02.007, 10.1136/bmj.i4086]
   Morris PG, 2013, J CLIN ONCOL, V31, P3971, DOI 10.1200/JCO.2013.50.4910
   Mrugala M, 2007, NEUROBIOLOGY OF DISEASE, P395, DOI 10.1016/B978-012088592-3/50038-4
   Omuro AMP, 2005, ARCH NEUROL-CHICAGO, V62, P1595, DOI 10.1001/archneur.62.10.1595
   Omuro A, 2015, BLOOD, V125, P1403, DOI 10.1182/blood-2014-10-604561
   Poortmans PMP, 2003, J CLIN ONCOL, V21, P4483, DOI 10.1200/JCO.2003.03.108
   Pulczynski EJ, 2015, HAEMATOLOGICA, V100, P534, DOI 10.3324/haematol.2014.108472
   Rubenstein JL, 2013, J CLIN ONCOL, V31, P3061, DOI 10.1200/JCO.2012.46.9957
   Schorb E, 2020, BLOOD ADV, V4, P3378, DOI 10.1182/bloodadvances.2020002064
   Scordo M, 2021, JAMA ONCOL, V7, P993, DOI 10.1001/jamaoncol.2021.1074
   Shah GD, 2007, J CLIN ONCOL, V25, P4730, DOI 10.1200/JCO.2007.12.5062
   Thiel E, 2010, LANCET ONCOL, V11, P1036, DOI 10.1016/S1470-2045(10)70229-1
NR 29
TC 5
Z9 5
U1 0
U2 2
PU WILEY
PI HOBOKEN
PA 111 RIVER ST, HOBOKEN 07030-5774, NJ USA
SN 0278-0232
EI 1099-1069
J9 HEMATOL ONCOL
JI Hematol. Oncol.
PD FEB
PY 2023
VL 41
IS 1
BP 88
EP 96
DI 10.1002/hon.3083
EA OCT 2022
PG 9
WC Oncology; Hematology
WE Science Citation Index Expanded (SCI-EXPANDED)
SC Oncology; Hematology
GA 8X6VL
UT WOS:000864510500001
PM 36192141
DA 2024-06-03
ER

PT J
AU Guha, A
   Goda, JS
   Dasgupta, A
   Mahajan, A
   Halder, S
   Gawde, J
   Talole, S
AF Guha, Amrita
   Goda, Jayant S.
   Dasgupta, Archya
   Mahajan, Abhishek
   Halder, Soutik
   Gawde, Jeetendra
   Talole, Sanjay
TI Classifying primary central nervous system lymphoma from glioblastoma
   using deep learning and radiomics based machine learning approach-a
   systematic review and meta-analysis
SO FRONTIERS IN ONCOLOGY
LA English
DT Review
DE machine learning; deep learning; predictive analytics; primary central
   nervous system (CNS) lymphoma; glioblastoma; magnetic resonance imaging;
   metaanalysis; systematic review
AB Background Glioblastoma (GBM) and primary central nervous system lymphoma (PCNSL) are common in elderly yet difficult to differentiate on MRI. Their management and prognosis are quite different. Recent surge of interest in predictive analytics, using machine learning (ML) from radiomic features and deep learning (DL) for diagnosing, predicting response and prognosticating disease has evinced interest among radiologists and clinicians. The objective of this systematic review and meta-analysis was to evaluate the deep learning & ML algorithms in classifying PCNSL from GBM. Methods The authors performed a systematic review of the literature from MEDLINE, EMBASE and the Cochrane central trials register for the search strategy in accordance with PRISMA guidelines to select and evaluate studies that included themes of ML, DL, AI, GBM, PCNSL. All studies reporting on ML algorithms or DL that for differentiating PCNSL from GBM on MR imaging were included. These studies were further narrowed down to focus on works published between 2018 and 2021. Two researchers independently conducted the literature screening, database extraction and risk bias assessment. The extracted data was synthesised and analysed by forest plots. Outcomes assessed were test characteristics such as accuracy, sensitivity, specificity and balanced accuracy. Results Ten articles meeting the eligibility criteria were identified addressing use of ML and DL in training and validation classifiers to distinguish PCNSL from GBM on MR imaging. The total sample size was 1311 in the included studies. ML approach was used in 6 studies while DL in 4 studies. The lowest reported sensitivity was 80%, while the highest reported sensitivity was 99% in studies in which ML and DL was directly compared with the gold standard histopathology. The lowest reported specificity was 87% while the highest reported specificity was 100%. The highest reported balanced accuracy was 100% and the lowest was 84%. Conclusions Extensive search of the database revealed a limited number of studies that have applied ML or DL to differentiate PCNSL from GBM. Of the currently published studies, Both DL & ML algorithms have demonstrated encouraging results and certainly have the potential to aid neurooncologists in taking preoperative decisions in the future leading to not only reduction in morbidities but also be cost effective.
C1 [Guha, Amrita; Goda, Jayant S.; Mahajan, Abhishek] Homi Bhaba Natl Inst, Tata Mem Ctr, Dept Radio Diag, Mumbai, India.
   [Dasgupta, Archya] Homi Bhaba Natl Inst, Tata Mem Ctr, Dept Radiat Oncol, Mumbai, India.
   [Halder, Soutik; Gawde, Jeetendra; Talole, Sanjay] Homi Bhaba Natl Inst, Tata Mem Ctr, Dept Biostat, Mumbai, India.
C3 Homi Bhabha National Institute; Tata Memorial Centre (TMC); Homi Bhabha
   National Institute; Tata Memorial Centre (TMC); Homi Bhabha National
   Institute; Tata Memorial Centre (TMC)
RP Guha, A; Goda, JS (corresponding author), Homi Bhaba Natl Inst, Tata Mem Ctr, Dept Radio Diag, Mumbai, India.
EM amritaguha85@gmail.com; jgoda@actrec.gov.in
RI Mahajan, Abhishek/AAO-1329-2021; Dasgupta, Archya/AAA-4391-2022
OI Mahajan, Abhishek/0000-0001-6606-6537; Dasgupta,
   Archya/0000-0001-8341-2622; Halder, Soutik/0000-0002-7370-8689
CR Al-Okaili RN, 2007, RADIOLOGY, V243, P539, DOI 10.1148/radiol.2432060493
   Bathla G, 2021, EUR RADIOL, V31, P8703, DOI 10.1007/s00330-021-07845-6
   Chen CY, 2020, FRONT ONCOL, V10, DOI 10.3389/fonc.2020.01151
   Chen YS, 2018, INT J NEUROSCI, V128, P608, DOI 10.1080/00207454.2017.1408613
   Ditmer A, 2018, J NEURO-ONCOL, V140, P583, DOI 10.1007/s11060-018-2984-4
   Han Y., 2022, DIFFERENTIATION PRIM, V12, DOI [10.3389/fonc.2022.811197, DOI 10.3389/FONC.2022.811197]
   Kang D, 2018, NEURO-ONCOLOGY, V20, P1251, DOI 10.1093/neuonc/noy021
   Kim Y, 2018, NEURORADIOLOGY, V60, P1297, DOI 10.1007/s00234-018-2091-4
   Ko SY, 2019, SCI TRANSL MED, V11, DOI 10.1126/scitranslmed.aav3113
   Kohli M, 2017, AM J ROENTGENOL, V208, P754, DOI 10.2214/AJR.16.17224
   Kunimatsu A, 2019, MAGN RESON MED SCI, V18, P44, DOI 10.2463/mrms.mp.2017-0178
   Lambin P, 2012, EUR J CANCER, V48, P441, DOI 10.1016/j.ejca.2011.11.036
   Lee JH, 2019, EUR J RADIOL, V116, P1, DOI 10.1016/j.ejrad.2019.04.007
   Li YM, 2018, EUR RADIOL, V28, P2960, DOI 10.1007/s00330-017-5267-0
   Malikova H, 2016, CANCER IMAGING, V16, DOI 10.1186/s40644-016-0098-9
   McAvoy M, 2021, SCI REP-UK, V11, DOI 10.1038/s41598-021-94733-0
   Ozturk K, 2021, EUR J RADIOL, V141, DOI 10.1016/j.ejrad.2021.109784
   Park JE, 2020, SCI REP-UK, V10, DOI 10.1038/s41598-020-78485-x
   Park JE, 2020, BMC CANCER, V20, DOI 10.1186/s12885-019-6504-5
   Petersen GIC, 2022, AM J NEURORADIOL, DOI 10.3174/ajnr.A7473
   Pons-Escoda A, 2020, AM J NEURORADIOL, V41, P1816, DOI 10.3174/ajnr.A6761
   Ristow I, 2022, NEURO-ONCOLOGY, V24, P1790, DOI 10.1093/neuonc/noac100
   Shrot S, 2019, NEURORADIOLOGY, V61, P757, DOI 10.1007/s00234-019-02195-z
   Sotoudeh H, 2021, CUREUS J MED SCIENCE, V13, DOI 10.7759/cureus.18497
   Surawicz T S, 1999, Neuro Oncol, V1, P14, DOI 10.1093/neuonc/1.1.14
   Tang BH, 2019, FRONT GENET, V10, DOI 10.3389/fgene.2019.00214
   van IJzendoorn DGP, 2019, PLOS COMPUT BIOL, V15, DOI 10.1371/journal.pcbi.1006826
   van Timmeren JE, 2020, INSIGHTS IMAGING, V11, DOI 10.1186/s13244-020-00887-2
   Xiao DD, 2018, CLIN NEUROL NEUROSUR, V173, P84, DOI 10.1016/j.clineuro.2018.08.004
   Xie JY, 2019, FRONT GENET, V10, DOI 10.3389/fgene.2019.00080
   Yamada R, 2018, INT DEV EDUC, P1, DOI 10.1007/978-3-319-98666-1_1
   Zhou H, 2017, NEURO-ONCOLOGY, V19, P862, DOI 10.1093/neuonc/now256
   Zwanenburg A, 2020, RADIOLOGY, V295, P328, DOI 10.1148/radiol.2020191145
NR 33
TC 5
Z9 6
U1 4
U2 11
PU FRONTIERS MEDIA SA
PI LAUSANNE
PA AVENUE DU TRIBUNAL FEDERAL 34, LAUSANNE, CH-1015, SWITZERLAND
SN 2234-943X
J9 FRONT ONCOL
JI Front. Oncol.
PD OCT 3
PY 2022
VL 12
AR 884173
DI 10.3389/fonc.2022.884173
PG 12
WC Oncology
WE Science Citation Index Expanded (SCI-EXPANDED)
SC Oncology
GA 5L3FB
UT WOS:000870299000001
PM 36263203
OA Green Published, gold
DA 2024-06-03
ER

PT J
AU Inoue, A
   Watanabe, H
   Kondo, T
   Katayama, E
   Miyazaki, Y
   Suehiro, S
   Yamashita, D
   Taniwaki, M
   Kurata, M
   Shigekawa, S
   Kitazawa, R
   Kunieda, T
AF Inoue, Akihiro
   Watanabe, Hideaki
   Kondo, Takuya
   Katayama, Eiji
   Miyazaki, Yukihiro
   Suehiro, Satoshi
   Yamashita, Daisuke
   Taniwaki, Mashio
   Kurata, Mie
   Shigekawa, Seiji
   Kitazawa, Riko
   Kunieda, Takeharu
TI Usefulness of intraoperative rapid immunohistochemistry in the surgical
   treatment of brain tumors
SO NEUROPATHOLOGY
LA English
DT Article
DE CD20; enzyme-labeled antibody method; intraoperative consultation;
   PCNSL; rapid immunohistochemistry
AB In the treatment of primary central nervous system lymphoma (PCNSL), intraoperative rapid pathological diagnosis can dramatically change the surgical strategy, and more accurate diagnostic methods are required. In April 2020, we adopted intraoperative rapid immunohistochemistry (IHC) in addition to conventional rapid intraoperative diagnosis based on morphological assessment, mainly for patients with PCNSL. Here, we investigate the usefulness and significance of intraoperative rapid IHC based on our initial experience. We performed intraoperative rapid IHC using antibodies for cluster of differentiation (CD)20, CD3, leukocyte common antigen (LCA) and glial fibrillary acidic protein (GFAP) using enzyme-labeled antibody methods in 25 patients, including PCNSL patients, from April 2020 to July 2022. We examined the utility of this approach in determining treatment strategies for brain tumors. Postoperative final pathological diagnoses from paraffin-embedded sections were as follows: diffuse large B-cell lymphoma, 16 cases; glioblastoma, six cases; pilocytic astrocytoma, one case; adenocarcinoma, one case; and inflammatory disorder, one case. The entire process took 32 min and staining for CD20, CD3, LCA, and GFAP was comparable to that using paraffin-embedded sections. In all cases, the results of intraoperative rapid IHC were consistent with final pathological diagnoses from paraffin-embedded sections. In addition, in two cases, the results of conventional intraoperative rapid pathological diagnosis based on morphological assessments using frozen sections were drastically changed by adding intraoperative rapid IHC. Intraoperative rapid IHC contributes to deciding appropriate treatment strategies and facilitating early initiation of chemotherapy for PCNSL. This may allow new therapeutic strategies not only for PCNSL but also for other brain tumors.
C1 [Inoue, Akihiro; Watanabe, Hideaki; Suehiro, Satoshi; Yamashita, Daisuke; Shigekawa, Seiji; Kunieda, Takeharu] Ehime Univ, Dept Neurosurg, Sch Med, 454 Shitsukawa, Toon, Ehime 7910295, Japan.
   [Kondo, Takuya; Katayama, Eiji; Taniwaki, Mashio; Kurata, Mie; Kitazawa, Riko] Ehime Univ Hosp, Div Diagnost Pathol, Toon, Japan.
   [Miyazaki, Yukihiro] Ehime Univ Hosp, Dept Hematol Clin Immunol & Infect Dis, Toon, Japan.
C3 Ehime University; Ehime University; Ehime University
RP Inoue, A (corresponding author), Ehime Univ, Dept Neurosurg, Sch Med, 454 Shitsukawa, Toon, Ehime 7910295, Japan.
EM iakihiro3@gmail.com
OI inoue, akihiro/0000-0002-7438-2369
FU Grants-in-Aid for Scientific Research [22K09208, 21K09178, 20K09333]
   Funding Source: KAKEN
CR Denda T, 2013, J HISTOCHEM CYTOCHEM, V61, P920, DOI 10.1369/0022155413505600
   Han YY, 2016, LAB CHIP, V16, P4639, DOI 10.1039/c6lc01063f
   Inoue A, 2021, NEUROSURG REV, V44, P587, DOI 10.1007/s10143-020-01258-7
   Inoue A, 2019, INT J CLIN EXP PATHO, V12, P1457
   Katayama H., 2004, J JAPANESE SOC CLIN, V43, P331
   Koriyama S, 2018, WORLD NEUROSURG, V112, pE261, DOI 10.1016/j.wneu.2018.01.033
   Louis DN, 2016, ACTA NEUROPATHOL, V131, P803, DOI 10.1007/s00401-016-1545-1
   Nishikawa M, 2021, CANCER MED-US, V10, P2013, DOI 10.1002/cam4.3767
   Nishikawa M, 2018, STEM CELLS INT, V2018, DOI 10.1155/2018/5387041
   Ohue S, 2015, NEUROSURG REV, V38, P293, DOI 10.1007/s10143-014-0593-z
   Ota Yoshiaki, 2021, Brain Nerve, V73, P1079, DOI 10.11477/mf.1416201897
   Sabatasso S, 2017, INT J LEGAL MED, V131, P1643, DOI 10.1007/s00414-017-1575-9
   Sasaki Nobuyoshi, 2021, Brain Nerve, V73, P1107, DOI 10.11477/mf.1416201900
   Sasaki N, 2020, JPN J CLIN ONCOL, V50, P999, DOI 10.1093/jjco/hyaa073
   Seidl M, 2020, HISTOCHEM CELL BIOL, V154, P663, DOI 10.1007/s00418-020-01906-5
NR 15
TC 5
Z9 5
U1 1
U2 3
PU WILEY
PI HOBOKEN
PA 111 RIVER ST, HOBOKEN 07030-5774, NJ USA
SN 0919-6544
EI 1440-1789
J9 NEUROPATHOLOGY
JI Neuropathology
PD JUN
PY 2023
VL 43
IS 3
BP 209
EP 220
DI 10.1111/neup.12864
EA SEP 2022
PG 12
WC Clinical Neurology; Neurosciences; Pathology
WE Science Citation Index Expanded (SCI-EXPANDED)
SC Neurosciences & Neurology; Pathology
GA I1FD2
UT WOS:000855705700001
PM 36128673
DA 2024-06-03
ER

PT J
AU Du, XL
   He, Y
   Lin, W
AF Du, Xiaoli
   He, Yue
   Lin, Wei
TI Diagnostic Accuracy of the Diffusion-Weighted Imaging Method Used in
   Association With the Apparent Diffusion Coefficient for Differentiating
   Between Primary Central Nervous System Lymphoma and High-Grade Glioma:
   Systematic Review and Meta-Analysis
SO FRONTIERS IN NEUROLOGY
LA English
DT Review
DE diffusion-weighted imaging; meta-analysis; lymphoma; diagnosis;
   high-grade glioma
ID PRIMARY CNS LYMPHOMA; GLIOBLASTOMA-MULTIFORME; PERFORMANCE; DWI; MRI
AB Background: It is difficult to differentiate between a few primary central nervous system lymphoma (PCNSL) and high-grade glioma (HGG) using conventional magnetic resonance imaging techniques. The purpose of this study is to explore whether diffusion-weighted imaging (DWI) can be effectively used to differentiate between these two types of tumors by analyzing the apparent diffusion coefficient (ADC). Research Design and Methods; Data presented in Pubmed, Embase, Web of Science, Cochrane Library, China National Knowledge Infrastructure (CNKI), Wanfang Database, and China Science and Technology Journal Database (CQVIP) were analyzed. High-quality literature was included, and the quality was evaluated using the quality assessment of diagnostic accuracy studies-2 (QUADAS-2) tool, and the studies were based on the inclusion and exclusion rules. The pooled sensitivity, pooled specificity, pooled positive likelihood ratio (PLR), pooled negative likelihood ratio (NLR), pooled diagnostic odds ratio (DOR), area under the curve (AUC) of the summary operating characteristic curve (SROC), and corresponding 95% confidence interval (CI) were calculated using the bivariate mixed effect model. Meta-regression analysis and subgroup analysis were used to explore the sources of heterogeneity. The publication bias was evaluated by conducting Deek's test. Results: In total, eighteen high-quality studies were included. The pooled sensitivity was 0.82 (95% CI: 0.75-0.88), the pooled specificity was 0.87 (95% CI: 0.84-0.90), the pooled positive likelihood ratio was 6.49 (95% CI: 5.06-8.32), the pooled NLR was 0.21 (95% CI: 0.14-0.30), the pooled DOR was 31.31 (95% CI: 18.55-52.86), and the pooled AUC was 0.90 (95% CI: 0.87-0.92). Sample size, language and country of publication, magnetic field strength, region of interest (ROI), and cut-off values of different types of ADC can potentially be the sources of heterogeneity. There was no publication bias in this meta-analysis. Conclusions: The results obtained from the meta-analysis suggest that DWI is characterized by high diagnostic accuracy and thus can be effectively used for differentiating between PCNSL and HGG.
C1 [Du, Xiaoli; Lin, Wei] Chengdu First Peoples Hosp, Dept Radiol, Chengdu, Peoples R China.
   [He, Yue] Chengdu First Peoples Hosp, Dept Orthoped, Chengdu, Peoples R China.
RP Lin, W (corresponding author), Chengdu First Peoples Hosp, Dept Radiol, Chengdu, Peoples R China.
EM linwei_image@sina.com
CR Ahn SJ, 2014, PLOS ONE, V9, DOI 10.1371/journal.pone.0112948
   Alcantara M, 2021, CANCERS, V13, DOI 10.3390/cancers13205061
   Almansory KO, 2019, BRIT J HOSP MED, V80, P380, DOI 10.12968/hmed.2019.80.7.380
   Anwar SSM, 2019, NEURORADIOL J, V32, P328, DOI 10.1177/1971400919857556
   Chakhoyan A, 2019, SCI REP-UK, V9, DOI 10.1038/s41598-018-37564-w
   Chen R, 2017, NEUROTHERAPEUTICS, V14, P284, DOI 10.1007/s13311-017-0519-x
   Chiavazza C, 2018, BIOMED RES INT, V2018, DOI 10.1155/2018/3606970
   Chukwueke U, 2022, HEMATOL ONCOL CLIN N, V36, P147, DOI 10.1016/j.hoc.2021.09.004
   Chukwueke UN, 2019, HEMATOL ONCOL CLIN N, V33, P597, DOI 10.1016/j.hoc.2019.03.008
   Cohen JF, 2015, J CLIN EPIDEMIOL, V68, P299, DOI 10.1016/j.jclinepi.2014.09.005
   Deeks JJ, 2005, J CLIN EPIDEMIOL, V58, P882, DOI 10.1016/j.jclinepi.2005.01.016
   Doskaliyev A, 2012, EUR J RADIOL, V81, P339, DOI 10.1016/j.ejrad.2010.11.005
   Eisenhut F, 2020, BRAIN SCI, V10, DOI 10.3390/brainsci10110886
   El-Galaly TC, 2018, J INTERN MED, V284, P358, DOI 10.1111/joim.12813
   Eyüboglu I, 2021, TURK J MED SCI, V51, P256, DOI 10.3906/sag-2006-1
   Fox CP, 2019, BRIT J HAEMATOL, V184, P348, DOI 10.1111/bjh.15661
   Gatidis S, 2016, J MAGN RESON IMAGING, V43, P824, DOI 10.1002/jmri.25044
   Geng L, 2021, J Pract Med, V37, P2530
   Ko CC, 2016, PLOS ONE, V11, DOI 10.1371/journal.pone.0162565
   Küker W, 2005, J NEURO-ONCOL, V72, P169, DOI 10.1007/s11060-004-3390-7
   Li D., 2016, INT MED HLTH GUIDANC, V23, P2906
   Lima J, 2019, J STROKE CEREBROVASC, V28, DOI 10.1016/j.jstrokecerebrovasdis.2019.06.040
   Lin X, 2017, AM J NEURORADIOL, V38, P485, DOI 10.3174/ajnr.A5023
   Lu SS, 2017, J COMPUT ASSIST TOMO, V41, P898, DOI 10.1097/RCT.0000000000000622
   Lu XY, 2019, NEUROL SCI, V40, P947, DOI 10.1007/s10072-019-03732-7
   Luo L, 2018, RADIOL PRACTICE, V33, P658
   Mehrnahad M, 2020, NEURORADIOL J, V33, P428, DOI 10.1177/1971400920937382
   Nakajima S, 2015, CLIN IMAG, V39, P390, DOI 10.1016/j.clinimag.2014.12.002
   Nguyen AV, 2018, NEUROSURG FOCUS, V45, DOI 10.3171/2018.8.FOCUS18325
   Ozturk K, 2021, EUR J RADIOL, V141, DOI 10.1016/j.ejrad.2021.109784
   Toh CH, 2008, AM J NEURORADIOL, V29, P471, DOI 10.3174/ajnr.A0872
   Vogelgesang F, 2018, METHOD INFORM MED, V57, P111, DOI 10.3414/ME17-01-0021
   Wang QP, 2020, MEDICINE, V99, DOI 10.1097/MD.0000000000019254
   Whiting PF, 2011, ANN INTERN MED, V155, P529, DOI 10.7326/0003-4819-155-8-201110180-00009
   Wu YZ, 2018, WORLD NEUROSURG, V112, pE617, DOI 10.1016/j.wneu.2018.01.098
   Xu WL, 2017, PLOS ONE, V12, DOI 10.1371/journal.pone.0173430
   [薛旭涛 Xue Xutao], 2019, [临床放射学杂志, Journal of Clinical Radiology], V38, P2194
   Yamashita K, 2013, NEURORADIOLOGY, V55, P135, DOI 10.1007/s00234-012-1089-6
   Zamora Javier, 2006, BMC Med Res Methodol, V6, P31, DOI 10.1186/1471-2288-6-31
   Zhang S, 2022, EUR J RADIOL, V150, DOI 10.1016/j.ejrad.2022.110235
   Zhou WY, 2018, EUR J RADIOL, V104, P26, DOI 10.1016/j.ejrad.2018.04.020
NR 41
TC 5
Z9 5
U1 0
U2 9
PU FRONTIERS MEDIA SA
PI LAUSANNE
PA AVENUE DU TRIBUNAL FEDERAL 34, LAUSANNE, CH-1015, SWITZERLAND
SN 1664-2295
J9 FRONT NEUROL
JI Front. Neurol.
PD JUN 24
PY 2022
VL 13
AR 882334
DI 10.3389/fneur.2022.882334
PG 13
WC Clinical Neurology; Neurosciences
WE Science Citation Index Expanded (SCI-EXPANDED)
SC Neurosciences & Neurology
GA 3B8KX
UT WOS:000828185900001
PM 35812103
OA gold, Green Published
DA 2024-06-03
ER

PT J
AU Zhang, S
   Wang, J
   Wang, K
   Li, XT
   Zhao, XB
   Chen, Q
   Zhang, W
   Ai, L
AF Zhang, Shu
   Wang, Jie
   Wang, Kai
   Li, Xiaotong
   Zhao, Xiaobin
   Chen, Qian
   Zhang, Wei
   Ai, Lin
TI Differentiation of high-grade glioma and primary central nervous system
   lymphoma: Multiparametric imaging of the enhancing tumor and peritumoral
   regions based on hybrid <SUP>18</SUP>F-FDG PET/MRI
SO EUROPEAN JOURNAL OF RADIOLOGY
LA English
DT Article
DE High-grade glioma; Primary central nervous system lymphoma; FDG PET;
   Diffusion-weighted imaging; Perfusion-weighted imaging; Differential
   diagnosis
ID PRIMARY CNS LYMPHOMA; GLIOBLASTOMA; DIFFUSION
AB Objectives: To investigate the value of the F-18-FDG PET/MRI multiparametric model in the differentiation of highgrade glioma (HGG) and primary central nervous system lymphoma (PCNSL), with emphasis on the quantitative analysis of the enhancing tumor (ET) and non-enhancing peritumoral region (PTR).Methods: Forty-five patients with HGG and 20 patients with PCNSL who underwent simultaneous( 18)F-FDG PET, arterial spin labelling perfusion-weighted imaging and diffusion-weighted imaging with hybrid PET/MRI before treatment were retrospectively enrolled. The relative maximum standardized uptake value (rSUV(max)), relative maximum cerebral blood flow (rCBF(max)) and relative minimum apparent diffusion coefficient (rADC(min)) in both the ET and NPR were calculated and compared between HGG and PCNSL. Multivariate logistic regression was used to determine the best logistic regression model (LRM) for classification. Receiver operating curve analysis was used to assess diagnostic performance.Results: In the ET, HGG showed significantly lower rSUV(max) values but higher rCBF(max) and rADC(min) than PCNSL (all P < 0.05). In the PTR, HGG demonstrated significantly higher rSUV(max) and rCBF(max) but lower rADC(min) than PCNSL (all P < 0.05). Multivariate logistic regression based on quantitative parameters revealed that the LRM consisting of rSUV(max_ET), rADC(min_ET) and rCBF(max_PTR )had significantly improved diagnostic performance in differentiating HGG from PCNSL than single parameter alone, with an AUC of 0.980 and an accuracy of 95.4%. Multivariate logistic regression incorporating quantitative parameters and conventional MRI features revealed that the LRM consisting of rSUV(max_ET), rCBF(max_PTR) and enhancement pattern yielded a slightly higher AUC of 0.989 and an identical accuracy of 95.4%. No significant difference in AUCs was detected between the two LRMs (P = 0.233).Conclusions: Multiparametric F-18-FDG PET/MRI diagnostic model based on conventional MRI features and quantitative analysis of the enhancing tumors and peritumoral regions is superior to single parameter in the differentiation of HGG and PCNSL, which should be considered in the clinical practice.
C1 [Zhang, Shu; Wang, Jie; Wang, Kai; Li, Xiaotong; Zhao, Xiaobin; Chen, Qian; Zhang, Wei; Ai, Lin] Capital Med Sch, Beijing Tiantan Hosp, Dept Nucl Med, 119 West Rd South 4th Ring, Beijing, Peoples R China.
C3 Capital Medical University
RP Ai, L (corresponding author), Capital Med Sch, Beijing Tiantan Hosp, Dept Nucl Med, 119 West Rd South 4th Ring, Beijing, Peoples R China.
EM ailin@bjtth.org
RI Li, xiaotong/GYV-4890-2022
CR Aburano H, 2015, JPN J RADIOL, V33, P392, DOI 10.1007/s11604-015-0430-5
   Alcaide-Leon P, 2017, AM J NEURORADIOL, V38, P1145, DOI 10.3174/ajnr.A5173
   Amjad G, 2023, BRIT J NEUROSURG, V37, P1031, DOI 10.1080/02688697.2020.1849541
   Baraniskin A, 2021, CANCERS, V13, DOI 10.3390/cancers13112665
   Downs BM, 2021, CLIN EPIGENETICS, V13, DOI 10.1186/s13148-021-01091-9
   Eibl RH, 2021, CANCERS, V13, DOI 10.3390/cancers13215429
   Engelhorn T, 2009, CANCER SCI, V100, P1856, DOI 10.1111/j.1349-7006.2009.01259.x
   Hatakeyama J, 2021, NEUROL MED-CHIR, V61, P367, DOI 10.2176/nmc.oa.2020-0375
   He YX, 2020, SCI REP-UK, V10, DOI 10.1038/s41598-020-67080-9
   Holly KS, 2018, WORLD NEUROSURG, V120, pE131, DOI 10.1016/j.wneu.2018.07.230
   Khandani AH, 2009, NUCL MED COMMUN, V30, P594, DOI 10.1097/MNM.0b013e32832cc295
   Kim Y, 2018, NEURORADIOLOGY, V60, P1297, DOI 10.1007/s00234-018-2091-4
   Ko CC, 2016, PLOS ONE, V11, DOI 10.1371/journal.pone.0162565
   Kong ZR, 2019, NEUROIMAGE-CLIN, V23, DOI 10.1016/j.nicl.2019.101912
   Kunimatsu A, 2019, MAGN RESON MED SCI, V18, P44, DOI 10.2463/mrms.mp.2017-0178
   Lai R, 2002, NEUROLOGY, V59, P1557, DOI 10.1212/01.WNL.0000034256.20173.EA
   Lin X, 2017, AM J NEURORADIOL, V38, P485, DOI 10.3174/ajnr.A5023
   Liu DL, 2019, INTERDISCIP SCI, V11, P300, DOI 10.1007/s12539-019-00333-y
   Lu SS, 2017, J COMPUT ASSIST TOMO, V41, P898, DOI 10.1097/RCT.0000000000000622
   Makino K, 2018, WORLD NEUROSURG, V112, pE1, DOI 10.1016/j.wneu.2017.10.141
   Malikova H, 2016, CANCER IMAGING, V16, DOI 10.1186/s40644-016-0098-9
   Neska-Matuszewska M, 2018, PLOS ONE, V13, DOI 10.1371/journal.pone.0191341
   Pramanik PP, 2015, INT J RADIAT ONCOL, V92, P811, DOI 10.1016/j.ijrobp.2015.02.058
   Ramaglia A, 2020, NEURORADIOLOGY, V62, P71, DOI 10.1007/s00234-019-02304-y
   Saini J, 2018, CLIN RADIOL, V73, DOI 10.1016/j.crad.2018.07.107
   Sasayama T, 2012, NEURO-ONCOLOGY, V14, P368, DOI 10.1093/neuonc/nor203
   Server A, 2009, ACTA RADIOL, V50, P682, DOI 10.1080/02841850902933123
   SHROUT PE, 1979, PSYCHOL BULL, V86, P420, DOI 10.1037/0033-2909.86.2.420
   Suh CH, 2019, J MAGN RESON IMAGING, V50, P560, DOI 10.1002/jmri.26602
   Suh CH, 2018, EUR RADIOL, V28, P3819, DOI 10.1007/s00330-018-5335-0
   Suh HB, 2018, EUR RADIOL, V28, P3832, DOI 10.1007/s00330-018-5368-4
   Sunwoo L, 2016, PLOS ONE, V11, DOI 10.1371/journal.pone.0166662
   Takeuchi H, 2007, J NEURO-ONCOL, V84, P141, DOI 10.1007/s11060-007-9363-x
   Tateishi K, 2020, CANCER RES, V80, P5330, DOI 10.1158/0008-5472.CAN-20-2425
   Wang HC, 2021, BIOMED RES INT, V2021, DOI 10.1155/2021/3291762
   Wang S, 2020, BIOMED RES INT, V2020, DOI 10.1155/2020/2102645
   Wang XF, 2015, HISTOL HISTOPATHOL, V30, P1101, DOI 10.14670/HH-11-607
   Xi YB, 2019, EUR J RADIOL, V112, P59, DOI 10.1016/j.ejrad.2019.01.008
   Xia W, 2021, J MAGN RESON IMAGING, V53, P242, DOI 10.1002/jmri.27344
   Xu HY, 2019, FRONT ONCOL, V9, DOI 10.3389/fonc.2019.00844
   Yamashita K, 2016, J MAGN RESON IMAGING, V44, P1256, DOI 10.1002/jmri.25261
   Yamashita K, 2013, NEURORADIOLOGY, V55, P135, DOI 10.1007/s00234-012-1089-6
   Yoon JH, 2014, EUR RADIOL, V24, P380, DOI 10.1007/s00330-013-3019-3
   You SH, 2018, EUR RADIOL, V28, P3801, DOI 10.1007/s00330-018-5359-5
   Yun J, 2019, SCI REP-UK, V9, DOI 10.1038/s41598-019-42276-w
   Zhou WY, 2018, EUR J RADIOL, V104, P26, DOI 10.1016/j.ejrad.2018.04.020
NR 46
TC 5
Z9 5
U1 1
U2 6
PU ELSEVIER IRELAND LTD
PI CLARE
PA ELSEVIER HOUSE, BROOKVALE PLAZA, EAST PARK SHANNON, CO, CLARE, 00000,
   IRELAND
SN 0720-048X
EI 1872-7727
J9 EUR J RADIOL
JI Eur. J. Radiol.
PD MAY
PY 2022
VL 150
AR 110235
DI 10.1016/j.ejrad.2022.110235
EA MAR 2022
PG 9
WC Radiology, Nuclear Medicine & Medical Imaging
WE Science Citation Index Expanded (SCI-EXPANDED)
SC Radiology, Nuclear Medicine & Medical Imaging
GA 0P1YS
UT WOS:000784020100002
PM 35290912
DA 2024-06-03
ER

PT J
AU Ensign, SPF
   Gathers, D
   Wiedmeier, JE
   Mrugala, MM
AF Ensign, Shannon P. Fortin
   Gathers, Diamone
   Wiedmeier, Julia Erin
   Mrugala, Maciej M.
TI Central Nervous System Lymphoma: Novel Therapies
SO CURRENT TREATMENT OPTIONS IN ONCOLOGY
LA English
DT Review
DE Primary central nervous system lymphoma; Novel therapies; Targeted
   therapy; Molecular profiling
ID PRIMARY CNS LYMPHOMA; WHOLE-BRAIN RADIOTHERAPY; ELDERLY-PATIENTS;
   PHASE-II; SALVAGE TREATMENT; T-CELLS; LYMPHOPROLIFERATIVE DISORDER;
   RACIAL-DIFFERENCES; RECURRENT; METHOTREXATE
AB Opinion statement Primary central nervous system lymphomas (PCNSLs) are very rare neoplasms and continue to be challenging to treat. While high-dose methotrexate (HD-MTX)-based regimens are the currently accepted standard first-line therapy for newly diagnosed patients, the optimal induction therapies are still unknown. The role of consolidation therapies continues to evolve with a variety of chemotherapy regimens, including high-dose chemotherapy with stem cell rescue and reduced or deferred whole brain radiotherapy being used. Importantly, several recent advances have been made in the treatment of PCNSL. The incorporation of targeted therapy and immune therapy remain promising strategies. Several agents, successfully used in treatment of systemic lymphomas, have shown activity in PCNSL, frequently leading to durable responses in the relapsed/refractory patients. Many ongoing studies will likely lead to a better understanding of the roles of these treatments, especially as the first line and potentially also as maintenance. In addition, the use of molecular profiling to predict disease response to targeted agents and understand relapse patterns will become increasingly important. Clinical trials in PCNSL are critical yet frequently challenging to conduct given the rarity of the condition and lack of suitable subjects. Therefore, multi-institutional and international collaboration is of utmost importance to accelerate progress in understanding the biology and design better treatments for this disease. It is critical to consider patients of all demographics in the design and study of future treatment algorithms to have the largest impact on patient care and outcomes.
C1 [Ensign, Shannon P. Fortin; Wiedmeier, Julia Erin; Mrugala, Maciej M.] Mayo Clin Arizona, Dept Hematol & Oncol, Phoenix, AZ 85054 USA.
   [Gathers, Diamone] Univ New Mexico, Dept Internal Med, Albuquerque, NM 87131 USA.
   [Mrugala, Maciej M.] Mayo Clin, Dept Neurol, Canc Ctr Arizona, 5777 East Mayo Blvd, Phoenix, AZ 85054 USA.
C3 Mayo Clinic; Mayo Clinic Phoenix; University of New Mexico; Mayo Clinic;
   Mayo Clinic Phoenix
RP Mrugala, MM (corresponding author), Mayo Clin Arizona, Dept Hematol & Oncol, Phoenix, AZ 85054 USA.; Mrugala, MM (corresponding author), Mayo Clin, Dept Neurol, Canc Ctr Arizona, 5777 East Mayo Blvd, Phoenix, AZ 85054 USA.
EM Mrugala.Maciej@mayo.edu
CR Abramson JS, 2017, NEW ENGL J MED, V377, P783, DOI 10.1056/NEJMc1704610
   Abrey LE, 2005, J CLIN ONCOL, V23, P5034, DOI 10.1200/JCO.2005.13.524
   Alnahhas I, 2019, CL LYMPH MYELOM LEUK, V19, pE129, DOI 10.1016/j.clml.2018.11.018
   [Anonymous], CENTRAL NERVOUS SYST
   Arellano-Rodrigo E, 2003, EUR J HAEMATOL, V70, P219, DOI 10.1034/j.1600-0609.2003.00045.x
   Bairey O, 2018, BLOOD REV, V32, P378, DOI 10.1016/j.blre.2018.03.003
   Bataille B, 2000, J NEUROSURG, V92, P261, DOI 10.3171/jns.2000.92.2.0261
   Batchelor T, 2003, J CLIN ONCOL, V21, P1044, DOI 10.1200/JCO.2003.03.036
   Batchelor T, 2021, J CLIN ONCOL, V39, DOI 10.1200/JCO.2021.39.15_suppl.7506
   Bennani NN, 2019, BLOOD, V134
   Binnahil M, 2016, CAN J NEUROL SCI, V43, P721, DOI 10.1017/cjn.2016.255
   Bödör C, 2020, J NEUROPATH EXP NEUR, V79, P176, DOI 10.1093/jnen/nlz125
   Buell JF, 2005, TRANSPL P, V37, P954, DOI 10.1016/j.transproceed.2004.12.130
   Calimeri T, 2021, CURR TREAT OPTION NE, V23, DOI 10.1007/s11940-021-00668-2
   Camilleri-Broët S, 2006, BLOOD, V107, P190, DOI 10.1182/blood-2005-03-1024
   Cavaliere R, 2010, CANCER-AM CANCER SOC, V116, P863, DOI 10.1002/cncr.24834
   Chamberlain MC, 2016, J NEURO-ONCOL, V126, P545, DOI 10.1007/s11060-015-1994-8
   Citterio G, 2017, CRIT REV ONCOL HEMAT, V113, P97, DOI 10.1016/j.critrevonc.2017.03.019
   Correa DD, 2019, J NEURO-ONCOL, V144, P553, DOI 10.1007/s11060-019-03257-1
   del Rio MS, 2011, J NEURO-ONCOL, V105, P409, DOI 10.1007/s11060-011-0608-3
   El-Galaly TC, 2018, EUR J CANCER, V93, P57, DOI 10.1016/j.ejca.2018.01.073
   El-Tawab R, 2020, HEMATOL ONCOL STEM C, DOI 10.1016/j.hemonc.2020.06.003
   Enting RH, 2004, NEUROLOGY, V63, P901, DOI 10.1212/01.WNL.0000137050.43114.42
   Faivre G, 2019, CL LYMPH MYELOM LEUK, V19, P665, DOI 10.1016/j.clml.2019.05.012
   Ferreri AJM, 2011, BLOOD, V118, P510, DOI 10.1182/blood-2011-03-321349
   Frigault MJ, 2019, BLOOD, V134, P860, DOI 10.1182/blood.2019001694
   Fritsch K, 2017, LEUKEMIA, V31, P846, DOI 10.1038/leu.2016.334
   Furuse M, 2020, BMC CANCER, V20, DOI 10.1186/s12885-020-06755-y
   Gerstner ER, 2010, ARCH NEUROL-CHICAGO, V67, P291, DOI 10.1001/archneurol.2010.3
   Ghafouri S, 2021, BONE MARROW TRANSPL, V56, P974, DOI 10.1038/s41409-020-01099-4
   Ghesquieres H, 2019, ANN ONCOL, V30, P621, DOI 10.1093/annonc/mdz032
   Goy A, 2019, BLOOD, V134, P1024, DOI 10.1182/blood.2018891598
   Gribben JG, 2015, J CLIN ONCOL, V33, P2803, DOI 10.1200/JCO.2014.59.5363
   Grommes C, 2019, BLOOD, V133, P436, DOI 10.1182/blood-2018-09-875732
   Grommes C, 2019, NEURO-ONCOLOGY, V21, P306, DOI 10.1093/neuonc/noy193
   Grommes C, 2017, CANCER DISCOV, V7, P1018, DOI 10.1158/2159-8290.CD-17-0613
   Grommes C, 2017, J CLIN ONCOL, V35, P2410, DOI 10.1200/JCO.2017.72.7602
   Grommes CPE., 2016, ANN ONCOL S, V27, P335, DOI DOI 10.1093/ANN0NC/MDW367.13
   Grupp SA, 2013, NEW ENGL J MED, V368, P1509, DOI 10.1056/NEJMoa1215134
   Han S, 2016, CLIN TRANSL ONCOL, V18, P138, DOI 10.1007/s12094-015-1345-4
   Holdhoff M, 2020, J NATL COMPR CANC NE, V18, P1571, DOI 10.6004/jnccn.2020.7667
   Hormigo A, 2003, CLIN LYMPHOMA, V4, P22, DOI 10.3816/CLM.2003.n.010
   Hottinger AF, 2007, NEUROLOGY, V69, P1178, DOI 10.1212/01.wnl.0000276986.19602.c1
   Houillier C, 2020, NEUROLOGY, V94, pE1027, DOI 10.1212/WNL.0000000000008900
   Kasenda B, 2017, LEUKEMIA, V31, P2623, DOI 10.1038/leu.2017.170
   Kasenda B, 2015, ANN ONCOL, V26, P1305, DOI 10.1093/annonc/mdv076
   Vu K, 2019, BRIT J HAEMATOL, V186, P180, DOI 10.1111/bjh.15787
   KHURANA A, 2019, BLOOD, V134
   Kochenderfer JN, 2015, J CLIN ONCOL, V33, P540, DOI 10.1200/JCO.2014.56.2025
   Korfel A, 2016, J CLIN ONCOL, V34, P1757, DOI 10.1200/JCO.2015.64.9897
   Kraan W, 2013, BLOOD CANCER J, V3, DOI 10.1038/bcj.2013.28
   Laack NN, 2006, INT J RADIAT ONCOL, V65, P1429, DOI 10.1016/j.ijrobp.2006.03.061
   Lee TH, 2020, RADIAT ONCOL J, V38, P35, DOI 10.3857/roj.2020.00052
   Lionakis MS, 2017, CANCER CELL, V31, P833, DOI 10.1016/j.ccell.2017.04.012
   Liu YX, 2021, INT J ONCOL, V58, P371, DOI 10.3892/ijo.2021.5180
   Lukas RV, 2018, ONCOLOGY-NY, V32, P17
   Makino K, 2012, J NEURO-ONCOL, V106, P155, DOI 10.1007/s11060-011-0652-z
   Mishima K, 2019, NEURO-ONCOLOGY, V21, P95, DOI 10.1093/neuonc/noz126.348
   Montesinos-Rongen M, 2004, BLOOD, V103, P1869, DOI 10.1182/blood-2003-05-1465
   Montesinos-Rongen M, 2021, HAEMATOLOGICA, V106, P708, DOI 10.3324/haematol.2019.242701
   Morris PG, 2013, J CLIN ONCOL, V31, P3971, DOI 10.1200/JCO.2013.50.4910
   Moulignier A, 2017, NEUROLOGY, V89, P796, DOI [10.1212/WNL.0000000000004265, 10.1212/wnl.0000000000004265]
   Narita Y, 2021, NEURO-ONCOLOGY, V23, P122, DOI 10.1093/neuonc/noaa145
   Nayak L, 2017, BLOOD, V129, P3071, DOI 10.1182/blood-2017-01-764209
   Nayak L, 2013, LEUKEMIA LYMPHOMA, V54, P58, DOI 10.3109/10428194.2012.698736
   Nguyen PL, 2005, J CLIN ONCOL, V23, P1507, DOI 10.1200/JCO.2005.01.161
   Norden AD, 2011, J NEURO-ONCOL, V101, P487, DOI 10.1007/s11060-010-0269-7
   O'Neill A, 2015, BONE MARROW TRANSPL, V50, P999, DOI 10.1038/bmt.2015.18
   Olszewski AJ, 2016, CANCER-AM CANCER SOC, V122, P2689, DOI 10.1002/cncr.30112
   Ou A, 2020, NEURO-ONCOL ADV, V2, DOI 10.1093/noajnl/vdaa018
   Pasqualucci L, 2015, SEMIN HEMATOL, V52, P67, DOI 10.1053/j.seminhematol.2015.01.005
   Pentsova E, 2014, J NEURO-ONCOL, V117, P161, DOI 10.1007/s11060-014-1370-0
   Plotkin SR, 2004, CLIN CANCER RES, V10, P5643, DOI 10.1158/1078-0432.CCR-04-0159
   Pulczynski EJ, 2015, HAEMATOLOGICA, V100, P534, DOI 10.3324/haematol.2014.108472
   Pulido JS, 2009, NEURO-ONCOLOGY, V11, P318, DOI 10.1215/15228517-2008-103
   Raizer JJ, 2012, CANCER-AM CANCER SOC, V118, P3743, DOI 10.1002/cncr.26709
   Re A, 2019, MEDITERR J HEMATOL I, V11, DOI 10.4084/MJHID.2019.004
   Reni M, 1999, BRIT J CANCER, V79, P530, DOI 10.1038/sj.bjc.6690083
   Rubenstein JL, 2018, BLOOD ADV, V2, P1595, DOI 10.1182/bloodadvances.2017014845
   SAMHOURI Y, 2021, J CLIN ONCOL, V39
   Soussain C, 2019, EUR J CANCER, V117, P121, DOI 10.1016/j.ejca.2019.05.024
   Steffanoni S, 2021, ANN LYMPHOMA, V5, P2021
   Sun Y, 2017, ONCOTARGETS THER, V10, P2595, DOI 10.2147/OTT.S134684
   Takashima Y, 2020, CLIN CANCER RES, V26, P2754, DOI 10.1158/1078-0432.CCR-18-3851
   Taylor JW, 2013, NEUROLOGY, V81, P1690, DOI 10.1212/01.wnl.0000435302.02895.f3
   Tu SF, 2019, FRONT ONCOL, V9, DOI 10.3389/fonc.2019.01350
   Tun HW, 2018, BLOOD, V132, P2240, DOI 10.1182/blood-2018-02-835496
   Villano JL, 2011, BRIT J CANCER, V105, P1414, DOI 10.1038/bjc.2011.357
   Vogt J, 2019, GENE CHROMOSOME CANC, V58, P66, DOI 10.1002/gcc.22687
   Wong ET, 2004, CANCER-AM CANCER SOC, V101, P139, DOI 10.1002/cncr.20339
   Yu JY, 2021, SCI REP-UK, V11, DOI 10.1038/s41598-020-80724-0
   Zhang JP, 2013, J NEURO-ONCOL, V115, P71, DOI 10.1007/s11060-013-1196-1
   Zhao HT, 2015, MED ONCOL, V32, DOI 10.1007/s12032-014-0351-7
   Zhu JJ, 2009, NEURO-ONCOLOGY, V11, P211, DOI 10.1215/15228517-2008-067
NR 94
TC 5
Z9 5
U1 0
U2 6
PU SPRINGER
PI NEW YORK
PA ONE NEW YORK PLAZA, SUITE 4600, NEW YORK, NY, UNITED STATES
SN 1527-2729
EI 1534-6277
J9 CURR TREAT OPTION ON
JI Curr. Treat. Options Oncol.
PD JAN
PY 2022
VL 23
IS 1
BP 117
EP 136
DI 10.1007/s11864-021-00921-5
EA FEB 2022
PG 20
WC Oncology
WE Science Citation Index Expanded (SCI-EXPANDED)
SC Oncology
GA ZL0UR
UT WOS:000759029000001
PM 35182298
DA 2024-06-03
ER

PT J
AU Han, Y
   Wang, ZJ
   Li, WH
   Yang, Y
   Zhang, J
   Yang, XB
   Zuo, L
   Xiao, G
   Wang, SZ
   Yan, LF
   Cui, GB
AF Han, Yu
   Wang, Zi-Jun
   Li, Wen-Hua
   Yang, Yang
   Zhang, Jian
   Yang, Xi-Biao
   Zuo, Lin
   Xiao, Gang
   Wang, Sheng-Zhong
   Yan, Lin-Feng
   Cui, Guang-Bin
TI Differentiation Between Primary Central Nervous System Lymphoma and
   Atypical Glioblastoma Based on MRI Morphological Feature and Signal
   Intensity Ratio: A Retrospective Multicenter Study
SO FRONTIERS IN ONCOLOGY
LA English
DT Article
DE primary central nervous system lymphoma; glioblastoma; magnetic
   resonance imaging; signal intensity ratio; morphological feature
ID PRIMARY CNS LYMPHOMA; EUROPEAN ASSOCIATION; DIFFUSION; DIAGNOSIS
AB ObjectivesTo investigate the value of morphological feature and signal intensity ratio (SIR) derived from conventional magnetic resonance imaging (MRI) in distinguishing primary central nervous system lymphoma (PCNSL) from atypical glioblastoma (aGBM). MethodsPathology-confirmed PCNSLs (n = 93) or aGBMs (n = 48) from three institutions were retrospectively enrolled and divided into training cohort (n = 98) and test cohort (n = 43). Morphological features and SIRs were compared between PCNSL and aGBM. Using linear discriminant analysis, multiple models were constructed with SIRs and morphological features alone or jointly, and the diagnostic performances were evaluated via receiver operating characteristic (ROC) analysis. Areas under the curves (AUCs) and accuracies (ACCs) of the models were compared with the radiologists' assessment. ResultsIncision sign, T-2 pseudonecrosis sign, reef sign and peritumoral leukomalacia sign were associated with PCNSL (training and overall cohorts, P < 0.05). Increased T-1 ratio, decreased T-2 ratio and T-2/T-1 ratio were predictive of PCNSL (all P < 0.05). ROC analysis showed that combination of morphological features and SIRs achieved the best diagnostic performance for differentiation of PCNSL and aGBM with AUC/ACC of 0.899/0.929 for the training cohort, AUC/ACC of 0.794/0.837 for the test cohort and AUC/ACC of 0.869/0.901 for the overall cohort, respectively. Based on the overall cohort, two radiologists could distinguish PCNSL from aGBM with AUC/ACC of 0.732/0.724 for radiologist A and AUC/ACC of 0.811/0.829 for radiologist B. ConclusionMRI morphological features can help differentiate PCNSL from aGBM. When combined with SIRs, the diagnostic performance was better than that of radiologists' assessment.
C1 [Han, Yu; Yang, Yang; Zuo, Lin; Xiao, Gang; Wang, Sheng-Zhong; Yan, Lin-Feng; Cui, Guang-Bin] Fourth Mil Med Univ, Tangdu Hosp, Dept Radiol, Xian, Peoples R China.
   [Han, Yu; Yang, Yang; Zuo, Lin; Xiao, Gang; Wang, Sheng-Zhong; Yan, Lin-Feng; Cui, Guang-Bin] Fourth Mil Med Univ, Tangdu Hosp, Funct & Mol Imaging Key Lab Shaanxi Prov, Xian, Peoples R China.
   [Wang, Zi-Jun] Fourth Mil Med Univ, Battal Regiment Cadets Basic Med 1, Xian, Peoples R China.
   [Li, Wen-Hua] Fourth Mil Med Univ, Battal Regiment Cadets Basic Med 2, Xian, Peoples R China.
   [Zhang, Jian] Shaanxi Univ Chinese Med, Xian XD Grp Hosp, Dept Radiol, Xian, Peoples R China.
   [Yang, Xi-Biao] Sichuan Univ, West China Hosp, Dept Radiol, Chengdu, Peoples R China.
C3 Air Force Military Medical University; Air Force Military Medical
   University; Air Force Military Medical University; Air Force Military
   Medical University; Shaanxi University of Chinese Medicine; China XD
   Group; Sichuan University
RP Yan, LF; Cui, GB (corresponding author), Fourth Mil Med Univ, Tangdu Hosp, Dept Radiol, Xian, Peoples R China.; Yan, LF; Cui, GB (corresponding author), Fourth Mil Med Univ, Tangdu Hosp, Funct & Mol Imaging Key Lab Shaanxi Prov, Xian, Peoples R China.
EM ylf8342@163.com; cgbtd@126.com
RI Wang, zijun/JNS-5435-2023; ZHU, Licheng/KHT-6106-2024; Li,
   Shiyu/KHE-1376-2024; yan, xiao/JVP-0766-2024
FU Key Industrial Chain Projects in the Field of Social Development of
   Shaanxi Province [2019ZDLSF02-07]; National Natural Science Foundation
   of China [82102127]; General Projects in the Field of Social Development
   of Shaanxi Province [2019SF-002]
FX Funding This study received financial support from the Key Industrial
   Chain Projects in the Field of Social Development of Shaanxi Province
   (No. 2019ZDLSF02-07 to G-BC), National Natural Science Foundation of
   China (No. 82102127 to YY) and the General Projects in the Field of
   Social Development of Shaanxi Province (No. 2019SF-002 to L-FY).
CR Anwar SSM, 2019, NEURORADIOL J, V32, P328, DOI 10.1177/1971400919857556
   Bai J, 2020, AM J NEURORADIOL, V41, P852, DOI 10.3174/ajnr.A6557
   Bathla G, 2021, EUR RADIOL, V31, P8703, DOI 10.1007/s00330-021-07845-6
   Beuzit L, 2016, J MAGN RESON IMAGING, V43, P1288, DOI 10.1002/jmri.25101
   Bhagavathi S, 2008, ARCH PATHOL LAB MED, V132, P1830, DOI 10.1043/1543-2165-132.11.1830
   Cheng G, 2019, NEUROL SCI, V40, P535, DOI 10.1007/s10072-018-3669-7
   Choi YS, 2017, EUR RADIOL, V27, P1344, DOI 10.1007/s00330-016-4484-2
   Farraher SW, 2006, J MAGN RESON IMAGING, V24, P1333, DOI 10.1002/jmri.20758
   Freyschlag CF, 2018, J NEURO-ONCOL, V139, P699, DOI 10.1007/s11060-018-2916-3
   Guo AC, 2002, RADIOLOGY, V224, P177, DOI 10.1148/radiol.2241010637
   Haldorsen IS, 2011, AM J NEURORADIOL, V32, P984, DOI 10.3174/ajnr.A2171
   He YX, 2020, SCI REP-UK, V10, DOI 10.1038/s41598-020-67080-9
   Hoang-Xuan K, 2015, LANCET ONCOL, V16, pE322, DOI 10.1016/S1470-2045(15)00076-5
   Hong EK, 2018, EUR RADIOL, V28, P4350, DOI 10.1007/s00330-018-5400-8
   Kickingereder P, 2014, RADIOLOGY, V272, P843, DOI 10.1148/radiol.14132740
   Koeller KK, 1997, RADIOGRAPHICS, V17, P1497, DOI 10.1148/radiographics.17.6.9397461
   Lee B, 2018, AM J NEURORADIOL, V39, P1415, DOI 10.3174/ajnr.A5732
   Lee JY, 2019, EUR RADIOL, V29, P5539, DOI 10.1007/s00330-019-06097-9
   Lu SS, 2017, J COMPUT ASSIST TOMO, V41, P898, DOI 10.1097/RCT.0000000000000622
   Makino K, 2018, WORLD NEUROSURG, V112, pE1, DOI 10.1016/j.wneu.2017.10.141
   Malikova H, 2016, CANCER IMAGING, V16, DOI 10.1186/s40644-016-0098-9
   Malikova MA, 2017, FUTUR SCI OA, V3, DOI 10.4155/fsoa-2016-0063
   Nakamura K, 2017, ANN NEUROL, V82, P635, DOI 10.1002/ana.25019
   Oei MTH, 2018, EUR RADIOL, V28, P3902, DOI 10.1007/s00330-018-5353-y
   Peters S, 2012, ROFO-FORTSCHR RONTG, V184, P713, DOI 10.1055/s-0032-1312862
   Razek AAKA, 2019, WORLD NEUROSURG, V123, pE303, DOI 10.1016/j.wneu.2018.11.155
   Suh CH, 2019, J MAGN RESON IMAGING, V50, P560, DOI 10.1002/jmri.26602
   Suh CH, 2014, RADIOLOGY, V272, P504, DOI 10.1148/radiol.14131895
   Suh HB, 2018, EUR RADIOL, V28, P3832, DOI 10.1007/s00330-018-5368-4
   Wang S, 2011, AM J NEURORADIOL, V32, P507, DOI 10.3174/ajnr.A2333
   Weller M, 2017, LANCET ONCOL, V18, pE315, DOI 10.1016/S1470-2045(17)30194-8
   You SH, 2018, EUR RADIOL, V28, P3801, DOI 10.1007/s00330-018-5359-5
   Yushkevich PA, 2006, NEUROIMAGE, V31, P1116, DOI 10.1016/j.neuroimage.2006.01.015
NR 33
TC 5
Z9 7
U1 0
U2 4
PU FRONTIERS MEDIA SA
PI LAUSANNE
PA AVENUE DU TRIBUNAL FEDERAL 34, LAUSANNE, CH-1015, SWITZERLAND
SN 2234-943X
J9 FRONT ONCOL
JI Front. Oncol.
PD JAN 31
PY 2022
VL 12
AR 811197
DI 10.3389/fonc.2022.811197
PG 11
WC Oncology
WE Science Citation Index Expanded (SCI-EXPANDED)
SC Oncology
GA ZA3GL
UT WOS:000756056300001
PM 35174088
OA gold, Green Published
DA 2024-06-03
ER

PT J
AU Parkhi, M
   Chatterjee, D
   Bal, A
   Vias, P
   Yadav, BS
   Prakash, G
   Gupta, SK
   Radotra, BD
AF Parkhi, Mayur
   Chatterjee, Debajyoti
   Bal, Amanjit
   Vias, Poorva
   Yadav, Budhi Singh
   Prakash, Gaurav
   Gupta, Sunil Kumar
   Radotra, Bishan Dass
TI Prognostic implications of the tumor immune microenvironment and immune
   checkpoint pathway in primary central nervous system diffuse large
   B-cell lymphoma in the North Indian population
SO APMIS
LA English
DT Article
DE Central nervous system; diffuse large B-cell lymphoma; tumor
   microenvironment; PD-L1; tumor-infiltrating lymphocytes
ID EXPRESSION; LYMPHOCYTES; DIAGNOSIS; SURVIVAL; ASSAY
AB Primary central nervous system-diffuse large B-cell lymphoma (PCNS-DLBCL) is a rare, extranodal malignant lymphoma carrying poor prognosis. The prognostic impact of tumor microenvironment (TME) composition and the PD-1/PD-L1 immune checkpoint pathway are still undetermined in PCNS-DLBCL. We aimed to quantify the tumor-infiltrating lymphocytes (TILs), tumor-associated macrophages (TAMs), and PD-L1 expression in the PCNSL and evaluated their prognostic significance. All patients with histopathologically diagnosed PCNS-DLBCL over a period of 7 years were recruited. Immunohistochemistry for CD3, CD4, CD8, FOXP3, CD68, CD163, PD-1, and PD-L1 was performed on the tissue microarray. Forty-four cases of PCNS-DLBCL, who satisfied the selection criteria, were included with mean age of 55 +/- 12.3 years and male-to-female ratio of 0.91:1. The mean overall survival (OS) and disease-free survival (DFS) was 531.6 days and 409.8 days, respectively. Among TILs, an increased number of CD3+ T cells showed better OS and DFS, without achieving statistical significance. CD4 positive T-cells were significantly associated with the longer OS (p = 0.037) and DFS (p = 0.023). TAMs (68CD and CD163 positive) showed an inverse relationship with OS and DFS but did not reach statistical significance (p > 0.05). Increased PD-L1 expression in immune cells, but not in tumor cells, was associated with significantly better DFS (p = 0.037). The TME plays a significant role in the prognosis of PCNS-DLBCL. Increased number of CD4+ T cells and PD-L1-expressing immune cells is associated with better prognosis in PCNS-DLBCL. Further studies with larger sample size are required to evaluate the role of targeted therapy against the TME and immune check point inhibitors in this disease.
C1 [Parkhi, Mayur; Chatterjee, Debajyoti; Bal, Amanjit; Radotra, Bishan Dass] Post Grad Inst Med Educ & Res PGIMER, Dept Histopathol, Room 509,5th Floor,Res Block, Chandigarh 160012, India.
   [Vias, Poorva; Yadav, Budhi Singh] Post Grad Inst Med Educ & Res PGIMER, Dept Radiat Oncol, Chandigarh, India.
   [Prakash, Gaurav] Post Grad Inst Med Educ & Res PGIMER, Dept Internal Med, Chandigarh, India.
   [Gupta, Sunil Kumar] Post Grad Inst Med Educ & Res PGIMER, Dept Neurosurg, Chandigarh, India.
C3 Post Graduate Institute of Medical Education & Research (PGIMER),
   Chandigarh; Post Graduate Institute of Medical Education & Research
   (PGIMER), Chandigarh; Post Graduate Institute of Medical Education &
   Research (PGIMER), Chandigarh; Post Graduate Institute of Medical
   Education & Research (PGIMER), Chandigarh
RP Radotra, BD (corresponding author), Post Grad Inst Med Educ & Res PGIMER, Dept Histopathol, Room 509,5th Floor,Res Block, Chandigarh 160012, India.
EM bishanradotra@gmail.com
RI Prakash, Gaurav/AAW-7680-2021; Gupta, Sunil Kumar/AAI-7143-2020
OI Gupta, Sunil Kumar/0000-0001-6810-6483
CR Abdulla M, 2021, ACTA ONCOL, V60, P531, DOI 10.1080/0284186X.2021.1881161
   Alame M, 2020, VIRCHOWS ARCH, V476, P891, DOI 10.1007/s00428-019-02695-6
   Ansell SM, 2001, J CLIN ONCOL, V19, P720, DOI 10.1200/JCO.2001.19.3.720
   Chapuy B, 2016, BLOOD, V127, P869, DOI 10.1182/blood-2015-10-673236
   Cho H, 2017, ONCOTARGET, V8, P87317, DOI 10.18632/oncotarget.20264
   Cho H, 2017, ANN HEMATOL, V96, P1163, DOI 10.1007/s00277-017-3014-x
   Four M, 2017, HEMATOL ONCOL, V35, P487, DOI 10.1002/hon.2375
   Fowler NH, 2016, HAEMATOLOGICA, V101, P531, DOI 10.3324/haematol.2015.139493
   Furuse M, 2020, BMC CANCER, V20, DOI 10.1186/s12885-020-06755-y
   Goodman A, 2017, NAT REV CLIN ONCOL, V14, P203, DOI 10.1038/nrclinonc.2016.168
   Hans CP, 2004, BLOOD, V103, P275, DOI 10.1182/blood-2003-05-1545
   Hattab EM, 2010, MODERN PATHOL, V23, P235, DOI 10.1038/modpathol.2009.164
   Hayano A, 2017, ANTICANCER RES, V37, P5655, DOI 10.21873/anticanres.12001
   He MX, 2013, NEURO-ONCOLOGY, V15, P727, DOI 10.1093/neuonc/not012
   Hirsch FR, 2017, J THORAC ONCOL, V12, P208, DOI 10.1016/j.jtho.2016.11.2228
   Hoang-Xuan K, 2015, LANCET ONCOL, V16, pE322, DOI 10.1016/S1470-2045(15)00076-5
   Huang TH, 2021, DIAGNOSTICS, V11, DOI 10.3390/diagnostics11030448
   Keane C, 2013, AM J HEMATOL, V88, P273, DOI 10.1002/ajh.23398
   Komohara Y, 2011, J CLIN EXP HEMATOP, V51, P93, DOI 10.3960/jslrt.51.93
   Korfel A, 2013, NAT REV NEUROL, V9, P317, DOI 10.1038/nrneurol.2013.83
   Kumari N, 2009, J POSTGRAD MED, V55, P247, DOI 10.4103/0022-3859.58926
   Marcelis L, 2020, CANCER IMMUNOL IMMUN, V69, P1751, DOI 10.1007/s00262-020-02575-y
   Nam SJ, 2018, ONCOIMMUNOLOGY, V7, DOI 10.1080/2162402X.2018.1442164
   Nayak L, 2017, BLOOD, V129, P3071, DOI 10.1182/blood-2017-01-764209
   Pardoll DM, 1998, CURR OPIN IMMUNOL, V10, P588, DOI 10.1016/S0952-7915(98)80228-8
   Parra ER, 2018, APPL IMMUNOHISTO M M, V26, P83, DOI 10.1097/PAI.0000000000000531
   Pollard JW, 2004, NAT REV CANCER, V4, P71, DOI 10.1038/nrc1256
   Ponzoni M, 2007, BRIT J HAEMATOL, V138, P316, DOI 10.1111/j.1365-2141.2007.06661.x
   Radotra Bishan Dass, 2020, Surg Neurol Int, V11, P424, DOI 10.25259/SNI_314_2020
   Roach C, 2016, APPL IMMUNOHISTO M M, V24, P392, DOI 10.1097/PAI.0000000000000408
   Sasayama T, 2016, BRAIN PATHOL, V26, P479, DOI 10.1111/bpa.12318
   Scott DW, 2014, NAT REV CANCER, V14, P517, DOI 10.1038/nrc3774
   Tsao MS, 2018, J THORAC ONCOL, V13, P1302, DOI 10.1016/j.jtho.2018.05.013
   Weinstock C, 2017, CLIN CANCER RES, V23, P4534, DOI 10.1158/1078-0432.CCR-17-0540
   Xu Y, 2001, BRIT J HAEMATOL, V112, P945, DOI 10.1046/j.1365-2141.2001.02649.x
NR 35
TC 5
Z9 5
U1 0
U2 5
PU WILEY
PI HOBOKEN
PA 111 RIVER ST, HOBOKEN 07030-5774, NJ USA
SN 0903-4641
EI 1600-0463
J9 APMIS
JI APMIS
PD FEB
PY 2022
VL 130
IS 2
BP 82
EP 94
DI 10.1111/apm.13195
EA DEC 2021
PG 13
WC Immunology; Microbiology; Pathology
WE Science Citation Index Expanded (SCI-EXPANDED)
SC Immunology; Microbiology; Pathology
GA YL8NU
UT WOS:000733665000001
PM 34862664
DA 2024-06-03
ER

PT J
AU Wang, SQ
   Yuan, Q
   Zhang, GT
   Qian, HP
   Liu, ZD
   Wang, JW
   Cai, HQ
   Wan, JH
AF Wang, Song-Quan
   Yuan, Qing
   Zhang, Guang-Tao
   Qian, Hai-Peng
   Liu, Zhi-Dan
   Wang, Jia-Wei
   Cai, Hong-Qing
   Wan, Jing-Hai
TI Preoperative blood testing for glioblastoma, brain metastases, and
   primary central nervous system lymphoma differentiation
SO TRANSLATIONAL CANCER RESEARCH
LA English
DT Article
DE Brain metastases; glioblastoma (GBM); primary central nervous system
   lymphoma (PCNSL)
ID PLATELETCRIT; COAGULATION; BIOMARKER; SURVIVAL; MARKER
AB Background: Differentiating glioblastoma (GBM), brain metastases, and primary central nervous system lymphoma (PCNSL) in clinical practice is difficult. This study aimed to evaluate the diagnostic value of routine blood biomarkers in patients with GBM, brain metastases, and PCNSL and find a preoperative differential diagnostic tool for these tumors. Methods: The perioperative medical records of 70 GBM, 41 PCNSL, and 81 brain metastases patients and their preoperative blood test results were compared and analyzed, and a diagnostic model to differentiate among them established. Results: Patient age, plateletcrit, international normalized ratio (INR), and thrombin time (TT) were independently associated with differential diagnosis by multinomial logistic regression. Compared with GBM patients, brain metastases patients were significantly older (OR =1.055, 95% CI: 1.016-1.094, P=0.005) and had lower plateletcrit levels (OR =0.008, 95% CI: 0.004-0.017, P=0.027). In addition, patients with GBM had lower INR and higher TT than patients with the other two tumor types. A diagnostic model including these parameters, had an accuracy of 88.2% and 76.1% for brain metastases and GBM, respectively. Conclusions: Preoperative plateletcrit, INR, and TT may be used as inexpensive blood diagnostic biomarkers for differentiating brain metastases from other intracranial malignant tumors.
C1 [Wang, Song-Quan; Yuan, Qing; Zhang, Guang-Tao; Qian, Hai-Peng; Liu, Zhi-Dan; Wang, Jia-Wei; Cai, Hong-Qing; Wan, Jing-Hai] Chinese Acad Med Sci & Peking Union Med Coll, Canc Hosp, Natl Clin Res Ctr Canc, Natl Canc Ctr,Dept Neurosurg, 17 Panjiayuan Nanli, Beijing, Peoples R China.
C3 Chinese Academy of Medical Sciences - Peking Union Medical College;
   Peking Union Medical College; Cancer Institute & Hospital - CAMS
RP Cai, HQ; Wan, JH (corresponding author), Chinese Acad Med Sci & Peking Union Med Coll, Canc Hosp, Natl Clin Res Ctr Canc, Natl Canc Ctr,Dept Neurosurg, 17 Panjiayuan Nanli, Beijing, Peoples R China.
EM phonecy@126.com; wanjinghai@sina.com
RI Wang, Jia-Wei/ITU-4618-2023
OI Wang, Jia-Wei/0000-0003-3885-6296
FU CAMS Innovation Fund for Medical Sciences [2021-1-I2M-012]; National
   Natural Science Foundation of China [82072803, 82103231]
FX This study was supported by the CAMS Innovation Fund for Medical
   Sciences (No. 2021-1-I2M-012) and the National Natural Science
   Foundation of China (Nos. 82072803, 82103231) .
CR Achrol AS, 2019, NAT REV DIS PRIMERS, V5, DOI 10.1038/s41572-018-0055-y
   Ahluwalia MS, 2010, CURR TREAT OPTION NE, V12, P347, DOI 10.1007/s11940-010-0076-7
   Akpinar I, 2014, J CARDIOL, V63, P112, DOI 10.1016/j.jjcc.2013.07.010
   Bernhard H, 2011, INFLAMM BOWEL DIS, V17, P2333, DOI 10.1002/ibd.21631
   Chawla S, 2010, J COMPUT ASSIST TOMO, V34, P836, DOI 10.1097/RCT.0b013e3181ec554e
   Citterio G, 2017, CRIT REV ONCOL HEMAT, V113, P97, DOI 10.1016/j.critrevonc.2017.03.019
   Davis ME, 2018, SEMIN ONCOL NURS, V34, P420, DOI 10.1016/j.soncn.2018.10.001
   Deng QW, 2015, J TRANSL MED, V13, DOI 10.1186/s12967-015-0409-0
   Dincel O, 2017, BRATISL MED J, V118, P153, DOI 10.4149/BLL_2017_030
   Ergelen M, 2014, INT J CARDIOL, V177, P161, DOI 10.1016/j.ijcard.2014.09.054
   Falanga A, 2009, BEST PRACT RES CL HA, V22, P49, DOI 10.1016/j.beha.2008.12.009
   Gasparyan AY, 2011, CURR PHARM DESIGN, V17, P47
   Gu LY, 2016, ONCOTARGET, V7, P31926, DOI 10.18632/oncotarget.7876
   Hu LH, 2017, ONCOTARGET, V8, P16027, DOI 10.18632/oncotarget.13784
   Hur JY, 2020, J CANCER, V11, P2800, DOI 10.7150/jca.41122
   Mahdavi-Zafarghandi Reza, 2014, Clin Exp Reprod Med, V41, P92, DOI 10.5653/cerm.2014.41.2.92
   Navone SE, 2019, WORLD NEUROSURG, V121, pE621, DOI 10.1016/j.wneu.2018.09.177
   Onishi S, 2018, WORLD NEUROSURG, V119, pE890, DOI 10.1016/j.wneu.2018.07.291
   Projahn D, 2012, J LEUKOCYTE BIOL, V92, P1167, DOI 10.1189/jlb.0312151
   Ripoche J, 2011, CLIN RES HEPATOL GAS, V35, P353, DOI 10.1016/j.clinre.2011.02.012
   Semrad TJ, 2007, J NEUROSURG, V106, P601, DOI 10.3171/jns.2007.106.4.601
   Stupp R, 2005, NEW ENGL J MED, V352, P987, DOI 10.1056/NEJMoa043330
   Suh CH, 2019, J MAGN RESON IMAGING, V50, P560, DOI 10.1002/jmri.26602
   Tang J, 2015, J DIGEST DIS, V16, P118, DOI 10.1111/1751-2980.12225
   Tas F, 2013, RESP MED, V107, P451, DOI 10.1016/j.rmed.2012.11.007
   Toh CH, 2008, AM J NEURORADIOL, V29, P471, DOI 10.3174/ajnr.A0872
   Verso M, 2012, INTERN EMERG MED, V7, P291, DOI 10.1007/s11739-012-0784-y
   Wang L, 2015, INT J CLIN EXP MED, V8, P21215
   Wang S, 2011, AJNR Am J Neuroradiol, V32, P507, DOI 10.3174/ajnr.A2333
   Xi YB, 2019, EUR J RADIOL, V112, P59, DOI 10.1016/j.ejrad.2019.01.008
   Zheng SH, 2018, J NEUROSURG, V129, P583, DOI 10.3171/2017.3.JNS161648
NR 31
TC 5
Z9 5
U1 1
U2 3
PU AME PUBL CO
PI SHATIN
PA FLAT-RM C 16F, KINGS WING PLAZA 1, NO 3 KWAN ST, SHATIN, HONG KONG
   00000, PEOPLES R CHINA
SN 2218-676X
EI 2219-6803
J9 TRANSL CANCER RES
JI Transl. Cancer Res.
PD JAN
PY 2022
VL 11
IS 1
BP 63
EP 71
DI 10.21037/tcr-21-1957
EA DEC 2021
PG 9
WC Oncology
WE Science Citation Index Expanded (SCI-EXPANDED)
SC Oncology
GA YP1DK
UT WOS:000742882800001
PM 35261885
OA gold, Green Published
DA 2024-06-03
ER

PT J
AU Song, KW
   Batchelor, T
AF Song, Kun-Wei
   Batchelor, Tracy
TI Treatment of Primary CNS Lymphoma: Maximizing Clinical Benefit,
   Minimizing Neurotoxicity
SO CURRENT ONCOLOGY REPORTS
LA English
DT Review
DE PCNSL; Diagnosis; Methotrexate; Induction therapy; Consolidation
   therapy; Relapsed; Refractory disease; Neurotoxicity
ID CENTRAL-NERVOUS-SYSTEM; WHOLE-BRAIN RADIOTHERAPY; HIGH-DOSE
   METHOTREXATE; INTERNATIONAL EXTRANODAL LYMPHOMA; STEM-CELL
   TRANSPLANTATION; PHASE-II; LENALIDOMIDE MAINTENANCE; IMMUNOCOMPETENT
   PATIENTS; ELDERLY-PATIENTS; UNITED-STATES
AB Purpose of Review The optimal treatment for newly diagnosed and refractory or relapsed primary central nervous system lymphoma (PCNSL) is not fully defined. We review the epidemiology, clinical presentation, and current management strategies for newly diagnosed PCNSL as well as emerging treatments for refractory and relapsed disease. Recent Findings In recent decades, the incidence of PCNSL has increased in the elderly population. With advancements in chemotherapy for PCNSL, survival has improved. However, outcomes remain inferior when compared with other forms of extranodal lymphoma. Additionally, treatments can be associated with clinically significant neurotoxicities. Despite advances in the treatment of PCNSL, current treatment regimens remain suboptimal in terms of response rates and neurotoxicity. Well-tolerated agents, especially for the elderly, are still needed.
C1 [Song, Kun-Wei] Harvard Med Sch, Massachusetts Gen Hosp, Dept Neurol, Boston, MA 02115 USA.
   [Song, Kun-Wei; Batchelor, Tracy] Harvard Med Sch, Brigham & Womens Hosp, Dept Neurol, 60 Fenwood Rd, Boston, MA 02115 USA.
C3 Harvard University; Harvard Medical School; Massachusetts General
   Hospital; Harvard University; Harvard Medical School; Brigham & Women's
   Hospital
RP Song, KW (corresponding author), Harvard Med Sch, Massachusetts Gen Hosp, Dept Neurol, Boston, MA 02115 USA.; Song, KW (corresponding author), Harvard Med Sch, Brigham & Womens Hosp, Dept Neurol, 60 Fenwood Rd, Boston, MA 02115 USA.
EM ksong4@partners.org; tbatchelor@bwh.harvard.edu
CR Abrey LE, 2006, J CLIN ONCOL, V24, P5711, DOI 10.1200/JCO.2006.08.2941
   Abrey LE, 2005, J CLIN ONCOL, V23, P5034, DOI 10.1200/JCO.2005.13.524
   Angelov L, 2009, J CLIN ONCOL, V27, P3503, DOI 10.1200/JCO.2008.19.3789
   [Anonymous], 2015, AM SOC HEMATOLOGY
   Bairey O, 2018, BLOOD REV, V32, P378, DOI 10.1016/j.blre.2018.03.003
   Bataille B, 2000, J NEUROSURG, V92, P261, DOI 10.3171/jns.2000.92.2.0261
   Batchelor T, 2003, J CLIN ONCOL, V21, P1044, DOI 10.1200/JCO.2003.03.036
   Bayraktar S, 2011, J NEURO-ONCOL, V101, P257, DOI 10.1007/s11060-010-0252-3
   Bellinzona M, 2005, EJSO, V31, P100, DOI 10.1016/j.ejso.2004.10.002
   Bergner N, 2012, COCHRANE DB SYST REV, DOI 10.1002/14651858.CD009355.pub2
   Bromberg JEC, 2019, LANCET ONCOL, V20, P216, DOI 10.1016/S1470-2045(18)30747-2
   Chen FL, 2020, CANCER MED-US, V9, P8676, DOI 10.1002/cam4.3499
   Coiffier B, 2016, HEMATOL-AM SOC HEMAT, P366, DOI 10.1182/asheducation-2016.1.366
   Coiffier B, 2010, BLOOD, V116, P2040, DOI 10.1182/blood-2010-03-276246
   Correa DD, 2019, J NEURO-ONCOL, V144, P553, DOI 10.1007/s11060-019-03257-1
   Correa DD, 2012, NEURO-ONCOLOGY, V14, P101, DOI 10.1093/neuonc/nor186
   Cote TR, 1996, J NATL CANCER I, V88, P675, DOI 10.1093/jnci/88.10.675
   Coulon A, 2002, EUR RADIOL, V12, P329, DOI 10.1007/s003300101037
   Faia LJ, 2009, ARCH PATHOL LAB MED, V133, P1228, DOI 10.1043/1543-2165-133.8.1228
   Ferreri AJM, 2003, J CLIN ONCOL, V21, P266, DOI 10.1200/JCO.2003.09.139
   Ferreri AJM, 2017, LANCET HAEMATOL, V4, pE510, DOI 10.1016/S2352-3026(17)30174-6
   Ferreri AJM, 2016, LANCET HAEMATOL, V3, pE217, DOI 10.1016/S2352-3026(16)00036-3
   Ferreri AJM, 2009, LANCET, V374, P1512, DOI 10.1016/S0140-6736(09)61416-1
   Flanagan EP, 2011, NEUROLOGY, V77, P784, DOI 10.1212/WNL.0b013e31822b00b9
   Fritsch K, 2017, LEUKEMIA, V31, P846, DOI 10.1038/leu.2016.334
   Fritsch K, 2011, ANN ONCOL, V22, P2080, DOI 10.1093/annonc/mdq712
   Gerstner ER, 2008, NEUROLOGY, V70, P401, DOI 10.1212/01.wnl.0000300671.37279.0e
   Glass J, 2016, J CLIN ONCOL, V34, P1620, DOI 10.1200/JCO.2015.64.8634
   Gregory G, 2013, NEURO-ONCOLOGY, V15, P1068, DOI 10.1093/neuonc/not032
   Grimm SA, 2007, ANN ONCOL, V18, P1851, DOI 10.1093/annonc/mdm340
   Grisariu S, 2010, BLOOD, V115, P5005, DOI 10.1182/blood-2009-12-258210
   Grommes C, 2019, BLOOD, V133, P436, DOI 10.1182/blood-2018-09-875732
   Grommes C, 2019, NEURO-ONCOLOGY, V21, P296, DOI 10.1093/neuonc/noy192
   Harjama L, 2015, ACTA ONCOL, V54, P939, DOI 10.3109/0284186X.2014.990110
   Herrlinger U, 2017, J CANCER RES CLIN, V143, P1815, DOI 10.1007/s00432-017-2423-5
   Hoang-Xuan K, 2015, LANCET ONCOL, V16, pE322, DOI 10.1016/S1470-2045(15)00076-5
   HOCHBERG FH, 1988, J NEUROSURG, V68, P835, DOI 10.3171/jns.1988.68.6.0835
   Hoffman S, 2006, NEURO-ONCOLOGY, V8, P27, DOI 10.1215/S1522851705000323
   Holdhoff M, 2014, NEUROLOGY, V83, P235, DOI 10.1212/WNL.0000000000000593
   Hottinger AF, 2007, NEUROLOGY, V69, P1178, DOI 10.1212/01.wnl.0000276986.19602.c1
   Houillier C, 2019, J CLIN ONCOL, V37, P823, DOI 10.1200/JCO.18.00306
   Illerhaus G, 2016, LANCET HAEMATOL, V3, pE388, DOI 10.1016/S2352-3026(16)30050-3
   Kadan-Lottick NS, 2002, CANCER, V95, P193, DOI 10.1002/cncr.10643
   Kasenda B, 2017, LEUKEMIA, V31, P2623, DOI 10.1038/leu.2017.170
   Kasenda B, 2015, ANN ONCOL, V26, P1305, DOI 10.1093/annonc/mdv076
   Khan RB, 2002, J NEURO-ONCOL, V58, P175, DOI 10.1023/A:1016077907952
   Li TJ, 2020, FRONT ONCOL, V10, DOI 10.3389/fonc.2020.01306
   Mendez JS, 2018, NEURO-ONCOLOGY, V20, P687, DOI 10.1093/neuonc/nox187
   Morris PG, 2013, J CLIN ONCOL, V31, P3971, DOI 10.1200/JCO.2013.50.4910
   Nayak L, 2017, BLOOD, V129, P3071, DOI 10.1182/blood-2017-01-764209
   Nelson DF, 1999, J NEURO-ONCOL, V43, P241, DOI 10.1023/A:1006206602918
   NELSON DF, 1992, INT J RADIAT ONCOL, V23, P9, DOI 10.1016/0360-3016(92)90538-S
   Nguyen PL, 2005, J CLIN ONCOL, V23, P1507, DOI 10.1200/JCO.2005.01.161
   O'Brien P, 2000, J CLIN ONCOL, V18, P519, DOI 10.1200/JCO.2000.18.3.519
   O'Neill BP, 2013, AM J HEMATOL, V88, P997, DOI 10.1002/ajh.23551
   Omuro A, 2015, LANCET HAEMATOL, V2, pE251, DOI 10.1016/S2352-3026(15)00074-5
   Ostrom QT, 2019, NEURO-ONCOLOGY, V21, pV1, DOI 10.1093/neuonc/noz150
   Otani R, 2019, J CLIN NEUROSCI, V69, P26, DOI 10.1016/j.jocn.2019.08.083
   Pels H, 2003, J CLIN ONCOL, V21, P4489, DOI 10.1200/JCO.2003.04.056
   Pentsova E, 2014, J NEURO-ONCOL, V117, P161, DOI 10.1007/s11060-014-1370-0
   Plotkin SR, 2004, CLIN CANCER RES, V10, P5643, DOI 10.1158/1078-0432.CCR-04-0159
   Rae AI, 2019, NEUROSURGERY, V84, P935, DOI 10.1093/neuros/nyy096
   Rubenstein JL, 2018, BLOOD ADV, V2, P1595, DOI 10.1182/bloodadvances.2017014845
   Rubenstein JL, 2013, J CLIN ONCOL, V31, P3061, DOI 10.1200/JCO.2012.46.9957
   Rubenstein JL., 2017, HEMATOL ONCOL, V35, P343, DOI DOI 10.1002/HON.2439_91
   Schmitt AM, 2019, HEMATOL ONCOL, V37, P548, DOI 10.1002/hon.2666
   Schorb E, 2020, BLOOD ADV, V4, P3378, DOI 10.1182/bloodadvances.2020002064
   Scott BJ, 2013, JAMA NEUROL, V70, P311, DOI 10.1001/jamaneurol.2013.606
   Shiels MS, 2016, BRIT J HAEMATOL, V174, P417, DOI 10.1111/bjh.14073
   Soussain C, 2019, EUR J CANCER, V117, P121, DOI 10.1016/j.ejca.2019.05.024
   Swinnen LJ, 2018, ONCOTARGET, V9, P766, DOI 10.18632/oncotarget.22332
   Taylor JW, 2013, NEUROLOGY, V81, P1690, DOI 10.1212/01.wnl.0000435302.02895.f3
   Thiel E, 2010, LANCET ONCOL, V11, P1036, DOI 10.1016/S1470-2045(10)70229-1
   Villano JL, 2011, BRIT J CANCER, V105, P1414, DOI 10.1038/bjc.2011.357
   Vu K, 2018, BLOOD, V132, DOI 10.1182/blood-2018-99-112767
   Weller M, 2012, NEURO-ONCOLOGY, V14, P1481, DOI 10.1093/neuonc/nos159
   Zheng XH, 2020, FRONT ONCOL, V10, DOI 10.3389/fonc.2020.01213
NR 77
TC 5
Z9 6
U1 0
U2 6
PU SPRINGER
PI NEW YORK
PA ONE NEW YORK PLAZA, SUITE 4600, NEW YORK, NY, UNITED STATES
SN 1523-3790
EI 1534-6269
J9 CURR ONCOL REP
JI Curr. Oncol. Rep.
PD NOV
PY 2021
VL 23
IS 11
AR 132
DI 10.1007/s11912-021-01116-9
PG 11
WC Oncology
WE Science Citation Index Expanded (SCI-EXPANDED)
SC Oncology
GA UQ6SX
UT WOS:000696193800001
PM 34524547
DA 2024-06-03
ER

PT J
AU Asano, K
   Yamashita, Y
   Ono, T
   Natsumeda, M
   Beppu, T
   Matsuda, K
   Ichikawa, M
   Kanamori, M
   Matsuzaka, M
   Kurose, A
   Saito, K
   Sonoda, Y
   Ogasawara, K
   Fujii, Y
   Shimizu, H
   Ohkuma, H
   Kitanaka, C
   Kayama, T
   Tominaga, T
AF Asano, Kenichiro
   Yamashita, Yoji
   Ono, Takahiro
   Natsumeda, Manabu
   Beppu, Takaaki
   Matsuda, Kenichiro
   Ichikawa, Masahiro
   Kanamori, Masayuki
   Matsuzaka, Masashi
   Kurose, Akira
   Saito, Kiyoshi
   Sonoda, Yukihiko
   Ogasawara, Kuniaki
   Fujii, Yukihiko
   Shimizu, Hiroaki
   Ohkuma, Hiroki
   Kitanaka, Chifumi
   Kayama, Takamasa
   Tominaga, Teiji
TI The Real-World status and risk factors for a poor prognosis in elderly
   patients with primary central nervous system malignant lymphomas: a
   multicenter, retrospective cohort study of the Tohoku Brain Tumor Study
   Group
SO INTERNATIONAL JOURNAL OF CLINICAL ONCOLOGY
LA English
DT Article
DE Elderly patient; PCNSL; Risk factor
ID PRIMARY CNS LYMPHOMA; B-CELL LYMPHOMA; RESPONSE CRITERIA;
   CLASSIFICATION; METHOTREXATE; CYTARABINE; RITUXIMAB; SURVIVAL; OUTCOMES;
   BIOPSY
AB Background Elderly patients with primary central nervous system malignant lymphoma (EL-PCNSL) may not be given sufficient treatment due to their poor pre-treatment Karnofsky Performance Status (KPS) and comorbidities. Therefore, a retrospective, cohort study was performed to evaluate risk factors associated with a poor prognosis of EL-PCNSL in the Tohoku Brain Tumor Study Group. Methods Patients aged >= 71 years with PCNSL were enrolled from eight centers. Univariate analysis was performed with the log-rank test. A Cox proportional hazards model was used for multivariate analysis. Results Three of the total 142 cases received best supportive care (BSC). Treatment was given to 30 cases without a pathological diagnosis, 3 cases with cerebrospinal fluid (CSF) cytology, and 100 cases with a pathological diagnosis. After confirmation of no differences in progression-free survival (PFS) and overall survival (OS) between the group treated without pathology and the groups diagnosed by pathology or CSF cytology and between median age >= 76 years and < 76 years, a total of 133 patients were studied. The median pre-treatment KPS was 50%. Median PFS and median OS were 16 and 24 months, respectively. Risk factors associated with poor prognosis on Cox proportional hazards model analysis were pre-treatment cardiovascular disease and central nervous system disease comorbidities, post-treatment pneumonia and other infections, and the absence of radiotherapy or chemotherapy. Conclusions Pre-treatment comorbidities and post-treatment complications would affect the prognosis. Radiation and chemotherapy were found to be effective, but no conclusions could be drawn regarding the appropriate content of chemotherapy and whether additional radiotherapy should be used.
C1 [Asano, Kenichiro; Ohkuma, Hiroki] Hirosaki Univ, Grad Sch Med, Dept Neurosurg, 5 Zaifu Cho, Hirosaki, Aomori 0368562, Japan.
   [Yamashita, Yoji] Miyagi Canc Ctr, Dept Neurosurg, Natori, Miyagi, Japan.
   [Ono, Takahiro; Shimizu, Hiroaki] Akita Univ, Grad Sch Med, Dept Neurosurg, Akita, Japan.
   [Natsumeda, Manabu; Fujii, Yukihiko] Niigata Univ, Brain Res Inst, Dept Neurosurg, Niigata, Japan.
   [Beppu, Takaaki; Ogasawara, Kuniaki] Iwate Med Univ, Dept Neurosurg, Morioka, Iwate, Japan.
   [Matsuda, Kenichiro; Sonoda, Yukihiko] Yamagata Univ, Fac Med, Dept Neurosurg, Yamagata, Japan.
   [Ichikawa, Masahiro; Saito, Kiyoshi] Fukushima Med Univ, Dept Neurosurg, Fukushima, Japan.
   [Kanamori, Masayuki; Tominaga, Teiji] Tohoku Univ, Grad Sch Med, Dept Neurosurg, Sendai, Miyagi, Japan.
   [Matsuzaka, Masashi] Hirosaki Univ Hosp, Dept Med Informat, Hirosaki, Aomori, Japan.
   [Kurose, Akira] Hirosaki Univ, Grad Sch Med, Dept Anat Pathol, Hirosaki, Aomori, Japan.
   [Kitanaka, Chifumi] Yamagata Univ, Fac Med, Dept Mol Canc Sci, Yamagata, Japan.
   [Kayama, Takamasa] Yamagata Univ, Grad Sch Med Sci, Dept Adv Canc Med, Yamagata, Japan.
C3 Hirosaki University; Miyagi Cancer Center; Akita University; Niigata
   University; Iwate Medical University; Yamagata University; Fukushima
   Medical University; Tohoku University; Hirosaki University; Hiroshima
   University; Hirosaki University; Yamagata University; Yamagata
   University
RP Asano, K (corresponding author), Hirosaki Univ, Grad Sch Med, Dept Neurosurg, 5 Zaifu Cho, Hirosaki, Aomori 0368562, Japan.
EM asanoken@hirosaki-u.ac.jp
RI Natsumeda, Manabu/Z-2072-2019
OI Natsumeda, Manabu/0000-0003-3098-8323; Ono, Takahiro/0000-0001-9772-5478
FU Grants-in-Aid for Scientific Research [20K08004, 20K07442] Funding
   Source: KAKEN
CR Abrey LE, 2005, J CLIN ONCOL, V23, P5034, DOI 10.1200/JCO.2005.13.524
   [Anonymous], 2017, Neurol Med Chir (Tokyo), V57, P9, DOI 10.2176/nmc.sup.2017-0001
   Barajas RF, 2021, NEURO-ONCOLOGY, V23, P1056, DOI 10.1093/neuonc/noab020
   Baraniskin A, 2021, CANCERS, V13, DOI 10.3390/cancers13112665
   Chiavazza C, 2018, BIOMED RES INT, V2018, DOI 10.1155/2018/3606970
   Daras M, 2013, CURR NEUROL NEUROSCI, V13, DOI 10.1007/s11910-013-0344-5
   Fallah J, 2016, BLOOD ADV, V1, P112, DOI 10.1182/bloodadvances.2016000927
   Ferreri AJM, 2016, LANCET HAEMATOL, V3, pE217, DOI 10.1016/S2352-3026(16)00036-3
   Fox CP, 2019, BRIT J HAEMATOL, V184, P348, DOI 10.1111/bjh.15661
   Goyal P, 2017, QUANT IMAG MED SURG, V7, P511, DOI 10.21037/qims.2017.09.03
   Hans CP, 2004, BLOOD, V103, P275, DOI 10.1182/blood-2003-05-1545
   Hiemcke-Jiwa LS, 2018, CRIT REV ONCOL HEMAT, V127, P56, DOI 10.1016/j.critrevonc.2018.05.010
   Kasenda B, 2015, ANN ONCOL, V26, P1305, DOI 10.1093/annonc/mdv076
   Kinoshita M, 2014, NEURO-ONCOLOGY, V16, P728, DOI 10.1093/neuonc/not319
   Lee SY, 2014, ONCOL RES TREAT, V37, P378, DOI 10.1159/000363435
   MACDONALD DR, 1990, J CLIN ONCOL, V8, P1277, DOI 10.1200/JCO.1990.8.7.1277
   Mendez JS, 2018, NEURO-ONCOLOGY, V20, P687, DOI 10.1093/neuonc/nox187
   Mizobuchi Y, 2019, J MED INVESTIG, V66, P314, DOI 10.2152/jmi.66.314
   Morris PG, 2013, J CLIN ONCOL, V31, P3971, DOI 10.1200/JCO.2013.50.4910
   Neuro-Oncology TJSf, 2019, JAP SOC NEUR JAP NEU
   Ney DE, 2010, CANCER-AM CANCER SOC, V116, P4605, DOI 10.1002/cncr.25363
   Ostrom QT, 2016, NEURO-ONCOLOGY, V18, P1, DOI 10.1093/neuonc/nov297
   Phang KC, 2019, MALAYS J PATHOL, V41, P101
   Roth P, 2014, CURR OPIN NEUROL, V27, P697, DOI 10.1097/WCO.0000000000000145
   Roth P, 2012, NEUROLOGY, V79, P890, DOI 10.1212/WNL.0b013e318266fcb2
   Schlegel U, 2000, J NEUROL SCI, V181, P1, DOI 10.1016/S0022-510X(00)00385-3
   Schorb E, 2016, BMC CANCER, V16, DOI 10.1186/s12885-016-2311-4
   Schuurmans M, 2010, BRIT J HAEMATOL, V151, P179, DOI 10.1111/j.1365-2141.2010.08328.x
   Shibui S, 2014, NEUROL MED-CHIR, V54, P1
   Shiozawa E, 2007, LEUKEMIA RES, V31, P1579, DOI 10.1016/j.leukres.2007.03.017
   Siegal T, 2019, ACTA HAEMATOL-BASEL, V141, P138, DOI 10.1159/000495284
   Umemura H., 2012, SHOWA IKAISHI, V72, P108
   Villano JL, 2011, BRIT J CANCER, V105, P1414, DOI 10.1038/bjc.2011.357
   Watanabe J, 2019, LEUKEMIA LYMPHOMA, V60, P3587, DOI 10.1080/10428194.2019.1639169
   Xie H, 2013, ANTICANCER RES, V33, P3251
   Zeremski V, 2016, ANN HEMATOL, V95, P793, DOI 10.1007/s00277-016-2602-5
NR 36
TC 5
Z9 5
U1 0
U2 0
PU SPRINGER JAPAN KK
PI TOKYO
PA SHIROYAMA TRUST TOWER 5F, 4-3-1 TORANOMON, MINATO-KU, TOKYO, 105-6005,
   JAPAN
SN 1341-9625
EI 1437-7772
J9 INT J CLIN ONCOL
JI Int. J. Clin. Oncol.
PD JAN
PY 2022
VL 27
IS 1
SI SI
BP 77
EP 94
DI 10.1007/s10147-021-02042-3
EA OCT 2021
PG 18
WC Oncology
WE Science Citation Index Expanded (SCI-EXPANDED)
SC Oncology
GA YC1AF
UT WOS:000706550700001
PM 34637053
OA Green Submitted
DA 2024-06-03
ER

PT J
AU Chen, C
   Sun, P
   Sun, XQ
   Chen, SY
   Yang, H
   Wang, Y
   Li, ZM
AF Chen, Cui
   Sun, Peng
   Sun, Xiao-Qing
   Chen, Shao-Yong
   Yang, Hang
   Wang, Yu
   Li, Zhi-Ming
TI Primary treatment and recent survival trends in patients with primary
   diffuse large B-cell lymphoma of central nervous system, 1995-2016: A
   population-based SEER analysis
SO HEMATOLOGICAL ONCOLOGY
LA English
DT Article
DE diffuse large B-cell lymphoma; primary central nervous system lymphoma;
   primary treatment; SEER; survival trends
ID PRIMARY CNS LYMPHOMA; HIGH-DOSE CHEMOTHERAPY; PHASE-II; RADIOTHERAPY;
   THERAPY; MULTICENTER; RITUXIMAB; LENALIDOMIDE; METHOTREXATE; COMBINATION
AB This retrospective cohort study aimed to evaluate primary treatment and recent survival trends in patients with primary diffuse large B-cell lymphoma of central nervous system (CNS) from 1995 to 2016. Using the SEER data, patients diagnosed with non-HIV-associated primary central nervous system lymphoma (PCNSL)-diffuse large B-cell lymphoma (DLBCL) aged > 18 years between 1995 and 2016 were identified. The year of diagnosis was divided into the time period-1 (1995-2002), the time period-2 (2003-2012), and the time period-3 (2013-2016). Chi-square tests, the Kaplan-Meier method, log-rank test, and Cox regression model were used in the analysis. Overall, 3760 patients were included. Both the use of radiotherapy alone and the application of combined chemoradiotherapy decreased significantly, following the wider use of chemotherapy alone during 1995-2016. There was a significant improvement in PCNSL cause-specific survival (CSS) (period-1: 13 months vs. period-2: 19 months vs. period-3: 41 months, p < 0.001). Survival of patients aged above 70 years did not change from the time period-1 to the time period-2 (p = 0.101). However, there was an increase in CSS from the time period-2 to the time period-3 in the elderly patients (period-2: 5 months vs. period-3: 9 months, p < 0.001). On multivariable analyses, diagnosed in the time period-3 was significantly and independently associated with better CSS (hazard ratio 0.577, 95% confidence interval 0.506-0.659, p < 0.001). Our analysis shows the use of radiotherapy in the treatment of PCNSL has waned over the study span. There was a significant improvement in CSS during 1995-2016, which reflected developments in treatment over time. The elderly patient population also gained a significant CSS benefit in the most recent period.
C1 [Chen, Cui; Sun, Peng; Sun, Xiao-Qing; Yang, Hang; Wang, Yu; Li, Zhi-Ming] Sun Yat Sen Univ, Dept Med Oncol, Ctr Canc, 651 Dong Feng RD East, Guangzhou 510060, Guangdong, Peoples R China.
   [Chen, Cui; Sun, Peng; Sun, Xiao-Qing; Yang, Hang; Wang, Yu; Li, Zhi-Ming] Collaborat Innovat Ctr Canc Med, State Key Lab Oncol South China, Guangzhou, Peoples R China.
   [Chen, Cui] Sun Yat Sen Univ, Affiliated Hosp 1, Dept Oncol, Guangzhou, Peoples R China.
   [Chen, Shao-Yong] Meizhou Peoples Hosp, Huangtang Hosp, Dept Data Ctr, Meizhou, Peoples R China.
C3 Sun Yat Sen University; State Key Lab Oncology South China; Sun Yat Sen
   University
RP Li, ZM (corresponding author), Sun Yat Sen Univ, Dept Med Oncol, Ctr Canc, 651 Dong Feng RD East, Guangzhou 510060, Guangdong, Peoples R China.
EM lizhm@sysucc.org.cn
RI Sun, Peng/KDO-4243-2024
FU Youth Funds of the Basic and Applied Basic Research Foundation of
   Guangdong Province, China [2020A1515110089]
FX This study was supported by the Youth Funds of the Basic and Applied
   Basic Research Foundation of Guangdong Province, China (No.
   2020A1515110089).
CR Abrey LE, 2006, J CLIN ONCOL, V24, P5711, DOI 10.1200/JCO.2006.08.2941
   Abrey LE, 2003, J CLIN ONCOL, V21, P4151, DOI 10.1200/JCO.2003.05.024
   Cai QQ, 2019, TRANSL ONCOL, V12, P523, DOI 10.1016/j.tranon.2018.11.011
   Colombat P, 2006, BONE MARROW TRANSPL, V38, P417, DOI 10.1038/sj.bmt.1705452
   DeAngelis LM, 2002, J CLIN ONCOL, V20, P4643, DOI 10.1200/JCO.2002.11.013
   Deckert M, 2014, HEMATOL ONCOL, V32, P57, DOI 10.1002/hon.2087
   Ferreri AJM, 2006, NEUROLOGY, V66, P1435, DOI 10.1212/01.wnl.0000210464.94122.e1
   Ferreri AJM, 2003, J CLIN ONCOL, V21, P266, DOI 10.1200/JCO.2003.09.139
   Fritsch K, 2017, LEUKEMIA, V31, P846, DOI 10.1038/leu.2016.334
   Ghesquieres H, 2019, ANN ONCOL, V30, P621, DOI 10.1093/annonc/mdz032
   Gregory G, 2013, NEURO-ONCOLOGY, V15, P1068, DOI 10.1093/neuonc/not032
   Grommes C, 2017, J CLIN ONCOL, V35, P2410, DOI 10.1200/JCO.2017.72.7602
   Holdhoff M, 2020, J NATL COMPR CANC NE, V18, P1571, DOI 10.6004/jnccn.2020.7667
   Houillier C, 2015, NEUROLOGY, V84, P325, DOI 10.1212/WNL.0000000000001158
   Illerhaus G, 2007, HAEMATOLOGICA, V93, P147, DOI 10.3324/haematol.11771
   Korfel A, 2015, NEUROLOGY, V84, P1242, DOI 10.1212/WNL.0000000000001395
   Mendez JS, 2018, NEURO-ONCOLOGY, V20, P687, DOI 10.1093/neuonc/nox187
   Nayak L, 2017, BLOOD, V129, P3071, DOI 10.1182/blood-2017-01-764209
   NELSON DF, 1992, INT J RADIAT ONCOL, V23, P9, DOI 10.1016/0360-3016(92)90538-S
   Noone AM, 2017, CANCER EPIDEM BIOMAR, V26, P632, DOI 10.1158/1055-9965.EPI-16-0520
   Norden AD, 2011, J NEURO-ONCOL, V101, P487, DOI 10.1007/s11060-010-0269-7
   O'Brien PC, 2006, INT J RADIAT ONCOL, V64, P408, DOI 10.1016/j.ijrobp.2005.07.958
   Panageas KS, 2005, CANCER-AM CANCER SOC, V104, P2466, DOI 10.1002/cncr.21481
   Poortmans PMP, 2003, J CLIN ONCOL, V21, P4483, DOI 10.1200/JCO.2003.03.108
   Raizer JJ, 2012, CANCER-AM CANCER SOC, V118, P3743, DOI 10.1002/cncr.26709
   Rubenstein JL, 2013, J CLIN ONCOL, V31, P3061, DOI 10.1200/JCO.2012.46.9957
   Soussain C, 2019, EUR J CANCER, V117, P121, DOI 10.1016/j.ejca.2019.05.024
   van der Meulen M, 2017, LEUKEMIA, V31, P1822, DOI 10.1038/leu.2017.128
   Wong ET, 2004, CANCER-AM CANCER SOC, V101, P139, DOI 10.1002/cncr.20339
NR 29
TC 5
Z9 6
U1 0
U2 4
PU WILEY
PI HOBOKEN
PA 111 RIVER ST, HOBOKEN 07030-5774, NJ USA
SN 0278-0232
EI 1099-1069
J9 HEMATOL ONCOL
JI Hematol. Oncol.
PD APR
PY 2023
VL 41
IS 2
SI SI
BP 248
EP 256
DI 10.1002/hon.2918
EA SEP 2021
PG 9
WC Oncology; Hematology
WE Science Citation Index Expanded (SCI-EXPANDED)
SC Oncology; Hematology
GA C7VB6
UT WOS:000693220500001
PM 34472655
OA Green Submitted
DA 2024-06-03
ER

PT J
AU Lu, GP
   Li, Y
   Liang, XQ
   Zhao, ZJ
AF Lu, Guanping
   Li, Ying
   Liang, Xinqiang
   Zhao, Zhengjun
TI Diagnosis and analysis of primary central nervous system lymphoma based
   on MRI segmentation algorithm
SO PAKISTAN JOURNAL OF MEDICAL SCIENCES
LA English
DT Article
DE Primary central nervous system lymphoma; MRI; Diffusion-weighted
   imaging; Posterior cranial fossa; Magnetic resonance spectroscopy
AB Objective: This paper summarizes the MRI imaging findings of primary central nervous system lymphoma (PCNSL) in the posterior cranial fossa to improve the accuracy of PCNSL diagnosis in the posterior cranial fossa.
   Methods: This study retrospectively analyzed the MRI imaging manifestations of 15 PCNSL posterior cranial fossa cases confirmed by puncture or surgical pathology from June 2017 to May 2018, including their occurrence sites, the number of lesions, MRI plain and enhanced manifestations, and diffusion-weighted imaging (DWI) and magnetic resonance spectroscopy. Imaging (MRS) performance.
   Results: A total of 15 cases were enrolled, including 10 cases of single lesion and five cases of multiple lesions. The total number of lesions was 25, which were in the cerebellar hemisphere and cerebellar vermis, midbrain, fourth ventricle, and pontine cerebellum. The lesions were round, irregular, nodular, patchy, with low or medium signals on T1WI, equal or slightly higher signals on T2WI, and enhanced with 25 meningiomas-like gray matter signals. All of them were significantly strengthened. "Acupoint sign" and "umbilical depression sign" were seen in eight lesions. There were 17 massive and nodular enhancements, four striped enhancements, three patchy enhancements, and one circular enhancement. five cases of DWI showed homogeneous high signal, two cases showed uneven high signal, and 3 cases showed medium signal. The ADC value of tumor parenchyma in 10 patients was (0.62 +/- 0.095)x10(-3)mm(2)/s. MRS examination showed obvious Lip peak in two cases.
   Conclusion: PCNSL in posterior cranial fossa has certain characteristics. DWI, ADC value and MRS are helpful to improve the correct diagnosis rate of PCNSL.
C1 [Lu, Guanping; Li, Ying; Liang, Xinqiang; Zhao, Zhengjun] Nanxishan Hosp Guangxi Zhuang Autonomous Reg, Dept Neurosurg, Guilin 541002, Peoples R China.
RP Zhao, ZJ (corresponding author), Nanxishan Hosp Guangxi Zhuang Autonomous Reg, Dept Neurosurg, Guilin 541002, Peoples R China.
EM zhaozhengjun899@163.com
CR Arakawa A, 2021, INTERNAL MED, V60, P1323, DOI 10.2169/internalmedicine.5890-20
   Cheng G, 2019, NEUROL SCI, V40, P535, DOI 10.1007/s10072-018-3669-7
   Citterio G, 2017, CRIT REV ONCOL HEMAT, V113, P97, DOI 10.1016/j.critrevonc.2017.03.019
   Grommes C, 2017, J CLIN ONCOL, V35, P2410, DOI 10.1200/JCO.2017.72.7602
   Haldorsen IS, 2011, AM J NEURORADIOL, V32, P984, DOI 10.3174/ajnr.A2171
   Han CH, 2017, CANCER-AM CANCER SOC, V123, P4314, DOI 10.1002/cncr.30965
   Hou ZB, 2021, PAK J MED SCI, V37, P800, DOI 10.12669/pjms.37.3.3822
   Mendez Joe S, 2018, Am Soc Clin Oncol Educ Book, V38, P604, DOI 10.1200/EDBK_200829
   Narita Y, 2021, NEURO-ONCOLOGY, V23, P122, DOI 10.1093/neuonc/noaa145
   Qualls D, 2019, HAEMATOLOGICA, V104, P25, DOI 10.3324/haematol.2018.195834
   Rae AI, 2019, NEUROSURGERY, V84, P935, DOI 10.1093/neuros/nyy096
   Ramos R, 2018, ACTA MEDICA PORT, V31, P777, DOI 10.20344/amp.10198
   Royer-Perron L, 2018, PRESSE MED, V47, pE215, DOI 10.1016/j.lpm.2018.04.016
   Yu H, 2017, CANCER IMAGING, V17, DOI 10.1186/s40644-017-0128-2
   Zhang Y, 2020, CHINESE MED J-PEKING, V133, P1462, DOI 10.1097/CM9.0000000000000844
NR 15
TC 5
Z9 5
U1 0
U2 4
PU PROFESSIONAL MEDICAL PUBLICATIONS
PI SADDAR
PA PANORAMA CENTRE, RM 522, 5TH FLOOR, BLDG 2, RAJA GHAZANFAR ALI RD, PO
   BOX 8766, SADDAR, KARACHI 00000, PAKISTAN
SN 1682-024X
EI 1681-715X
J9 PAK J MED SCI
JI Pak. J. Med. Sci.
PD SEP
PY 2021
VL 37
IS 6
SI SI
BP 1585
EP 1589
DI 10.12669/pjms.37.6-WIT.4843
PG 5
WC Medicine, General & Internal
WE Science Citation Index Expanded (SCI-EXPANDED)
SC General & Internal Medicine
GA UE8HF
UT WOS:000688122000009
PM 34712287
OA gold, Green Published
DA 2024-06-03
ER

PT J
AU Seidel, C
   Viehweger, C
   Kortmann, RD
AF Seidel, Clemens
   Viehweger, Christine
   Kortmann, Rolf-Dieter
TI Is There an Indication for First Line Radiotherapy in Primary CNS
   Lymphoma?
SO CANCERS
LA English
DT Review
DE primary CNS lymphoma; radiotherapy; cranial irradiation; whole brain
   radiotherapy neurocognitive deficits
ID WHOLE-BRAIN RADIOTHERAPY; NERVOUS-SYSTEM LYMPHOMA; PRIMARY
   MALIGNANT-LYMPHOMA; HIGH-DOSE METHOTREXATE; RADIATION-THERAPY; 1ST-LINE
   TREATMENT; ELDERLY-PATIENTS; PHASE-II; CHEMOTHERAPY; RADIOSURGERY
AB Background: Primary CNS Lymphoma is a rare and severe but potentially curable disease. In the last thirty years treatment has changed significantly. Survival times increased due to high-dose methotrexate-based chemotherapy. With intensive regimens involving autologous stem cell transplantation (ASCT), 4-year survival rates of more than 80% can be reached. However, this treatment regimen is not feasible in all patients, and is associated with some mortality. Methods: In this review, current evidence regarding the efficacy and toxicity of radiotherapy in PCNSL shall be summarized and discussed mainly based on data of controlled trials. Results: Being the first feasible treatment whole brain radiotherapy (WBRT) was initially used alone, and later as a consolidating treatment after high-dose methotrexate-based chemotherapy. More recently, concerns regarding activity and neurotoxicity of standard dose WBRT limited its use. On the contrary, latest evidence of some phase II trials suggests efficacy of consolidating WBRT is comparable to ASCT. After complete remission reduced dose WBRT appears as a feasible concept with decreased neurotoxicity. Evidence for use of local stereotactic radiotherapy is very limited. Conclusion: Radiotherapy has a role in the treatment of PCNSL patients not suitable to ASCT, e.g., as consolidating reduced dose WBRT after complete response. Local stereotactic radiotherapy for residual disease should be examined in future trials.
C1 [Seidel, Clemens; Viehweger, Christine; Kortmann, Rolf-Dieter] Univ Hosp Leipzig, Dept Radiat Oncol, Stephanstr 9a, D-04103 Leipzig, Germany.
C3 Leipzig University
RP Seidel, C (corresponding author), Univ Hosp Leipzig, Dept Radiat Oncol, Stephanstr 9a, D-04103 Leipzig, Germany.
EM Clemens.seidel@medizin.uni-leipzig.de;
   christine.viehweger@medizin.uni-leipzig.de;
   rolf-dieter.kortmann@medizin.uni-leipzig.de
CR Abrey LE, 1998, J CLIN ONCOL, V16, P859, DOI 10.1200/JCO.1998.16.3.859
   Alvarez-Pinzon AM, 2021, CLIN NEUROL NEUROSUR, V201, DOI 10.1016/j.clineuro.2020.106457
   Bairey O, 2021, ACTA HAEMATOL-BASEL, V144, P389, DOI 10.1159/000511208
   BERRY MP, 1981, INT J RADIAT ONCOL, V7, P55, DOI 10.1016/0360-3016(81)90060-2
   Bessell EM, 2002, J CLIN ONCOL, V20, P231, DOI 10.1200/JCO.20.1.231
   Bessell EM, 2001, INT J RADIAT ONCOL, V50, P457, DOI 10.1016/S0360-3016(01)01451-1
   Chang EL, 2009, LANCET ONCOL, V10, P1037, DOI 10.1016/S1470-2045(09)70263-3
   Correa DD, 2019, J NEURO-ONCOL, V144, P553, DOI 10.1007/s11060-019-03257-1
   Correa DD, 2012, NEURO-ONCOLOGY, V14, P101, DOI 10.1093/neuonc/nor186
   Correa DD, 2009, J NEURO-ONCOL, V91, P315, DOI 10.1007/s11060-008-9716-0
   DeAngelis LM, 2014, NEURO-ONCOLOGY, V16, P1032, DOI [10.1093/neuonc/nou122, 10.1093/neuonc/nou135]
   DEANGELIS LM, 1992, J CLIN ONCOL, V10, P635, DOI 10.1200/JCO.1992.10.4.635
   DeAngelis LM, 2002, J CLIN ONCOL, V20, P4643, DOI 10.1200/JCO.2002.11.013
   Ferreri AJM, 2002, ANN ONCOL, V13, P531, DOI 10.1093/annonc/mdf080
   Ferreri AJM, 2017, LANCET HAEMATOL, V4, pE510, DOI 10.1016/S2352-3026(17)30174-6
   Ferreri AJM, 2017, HEMATOL-AM SOC HEMAT, P565, DOI 10.1182/asheducation-2017.1.565
   FREEMAN CR, 1986, CANCER-AM CANCER SOC, V58, P1106, DOI 10.1002/1097-0142(19860901)58:5<1106::AID-CNCR2820580521>3.0.CO;2-3
   Glass J, 2016, J CLIN ONCOL, V34, P1620, DOI 10.1200/JCO.2015.64.8634
   Herrlinger U, 2017, J CANCER RES CLIN, V143, P1815, DOI 10.1007/s00432-017-2423-5
   Hirono S, 2015, J NEURO-ONCOL, V123, P237, DOI 10.1007/s11060-015-1786-1
   Houillier C, 2019, J CLIN ONCOL, V37, P823, DOI 10.1200/JCO.18.00306
   Iwabuchi M, 2016, J RADIAT RES, V57, P164, DOI 10.1093/jrr/rrv085
   Kasenda B, 2015, ANN ONCOL, V26, P1305, DOI 10.1093/annonc/mdv076
   Kasenda B, 2016, BLOOD, V128, P32, DOI 10.1182/blood-2016-01-650101
   Kim P, 2020, CURR TREAT OPTION ON, V21, DOI 10.1007/s11864-020-00758-4
   Laack NN, 2006, INT J RADIAT ONCOL, V65, P1429, DOI 10.1016/j.ijrobp.2006.03.061
   Lee TH, 2020, RADIAT ONCOL J, V38, P35, DOI 10.3857/roj.2020.00052
   Matsumoto Y, 2007, INT J HEMATOL, V85, P333, DOI 10.1532/IJH97.06205
   Mizumatsu S, 2003, CANCER RES, V63, P4021
   Morris PG, 2013, J CLIN ONCOL, V31, P3971, DOI 10.1200/JCO.2013.50.4910
   Mulhern RK, 2004, LANCET ONCOL, V5, P399, DOI 10.1016/S1470-2045(04)01507-4
   NELSON DF, 1992, INT J RADIAT ONCOL, V23, P9, DOI 10.1016/0360-3016(92)90538-S
   Nguyen PL, 2005, J CLIN ONCOL, V23, P1507, DOI 10.1200/JCO.2005.01.161
   O'Brien P, 2000, J CLIN ONCOL, V18, P519, DOI 10.1200/JCO.2000.18.3.519
   Oh DS, 2014, J RADIOSURGERY SBRT, V3, P37
   Omuro AMP, 2005, ARCH NEUROL-CHICAGO, V62, P1595, DOI 10.1001/archneur.62.10.1595
   Omuro AMP, 2020, J CLIN ONCOL, V38
   Packer RJ, 1999, J CLIN ONCOL, V17, P2127, DOI 10.1200/JCO.1999.17.7.2127
   Palmer JD, 2020, J NEURO-ONCOL, V147, P465, DOI 10.1007/s11060-020-03444-5
   Sakamoto M, 2006, J NEURO-ONCOL, V77, P53, DOI 10.1007/s11060-005-7698-8
   Schlegel U, 2018, CURR OPIN NEUROL, V31, P733, DOI 10.1097/WCO.0000000000000619
   Tada E, 2000, NEUROSCIENCE, V99, P33, DOI 10.1016/S0306-4522(00)00151-2
   Thiel E, 2010, LANCET ONCOL, V11, P1036, DOI 10.1016/S1470-2045(10)70229-1
   van der Meulen M, 2018, LANCET ONCOL, V19, pE407, DOI 10.1016/S1470-2045(18)30356-5
   Weller M, 2012, NEURO-ONCOLOGY, V14, P1481, DOI 10.1093/neuonc/nos159
   Yahalom J, 2015, INT J RADIAT ONCOL, V92, P11, DOI 10.1016/j.ijrobp.2015.01.009
   Zacher J, 2014, COCHRANE DB SYST REV, DOI 10.1002/14651858.CD009211.pub2
NR 47
TC 5
Z9 5
U1 0
U2 1
PU MDPI
PI BASEL
PA ST ALBAN-ANLAGE 66, CH-4052 BASEL, SWITZERLAND
EI 2072-6694
J9 CANCERS
JI Cancers
PD JUN
PY 2021
VL 13
IS 11
AR 2580
DI 10.3390/cancers13112580
PG 11
WC Oncology
WE Science Citation Index Expanded (SCI-EXPANDED)
SC Oncology
GA SP4BR
UT WOS:000659615900001
PM 34070309
OA Green Published, gold
DA 2024-06-03
ER

PT J
AU Seidel, S
   Margold, M
   Kowalski, T
   Baraniskin, A
   Schroers, R
   Korfel, A
   Thiel, E
   Weller, M
   Martus, P
   Schlegel, U
AF Seidel, Sabine
   Margold, Michelle
   Kowalski, Thomas
   Baraniskin, Alexander
   Schroers, Roland
   Korfel, Agnieszka
   Thiel, Eckhard
   Weller, Michael
   Martus, Peter
   Schlegel, Uwe
TI Patients with Primary Central Nervous System Lymphoma Not Eligible for
   Clinical Trials: Prognostic Factors, Treatment and Outcome
SO CANCERS
LA English
DT Article
DE primary central nervous system lymphoma; polychemotherapy; high-dose
   methotrexate; cytarabine; Bonn protocol; non-study patients
ID PRIMARY CNS LYMPHOMA; WHOLE-BRAIN RADIOTHERAPY; HIGH-DOSE METHOTREXATE;
   PHASE-II; CHEMOTHERAPY; SURVIVAL
AB Simple Summary Many patients with primary central nervous system lymphoma (PCNSL) participate in clinical trials. The inclusion criteria for these trials are largely uniform among various trials on first-line treatment. Therefore, there is a lack of data on therapeutic management and prognostic factors for patients not fulfilling these inclusion criteria. Here, we retrospectively analyzed treatment, outcome and prognostic factors of 34 patients of our center who did not fulfill inclusion criteria for clinical trials, and compared those results with data from the largest study of PCNSL patients, the G-PCNSL-SG-1 (German PCNSL Study Group 1) trial. Patients with primary central nervous system lymphoma (PCNSL) not fulfilling inclusion criteria for clinical trials represent an underreported population. Thirty-four consecutive PCNSL patients seen at our center between 2005 and 2019 with exclusion criteria for therapeutic trials were analyzed (non-study patients) and compared with patients from the G-PCNSL-SG-1 (German PCNSL Study Group 1) study (study patients), the largest prospective multicenter trial on PCNSL, comprising 551 patients. Median follow up was 68 months (range 1-141) in non-study patients and 51 months (1-105) in study patients. Twenty-seven/34 (79.4%) non-study patients received high dose methotrexate (HDMTX), while seven/34 (20.6%) with a glomerular filtration rate (GFR) < 50 mL/min did not. Median overall survival (OS) was six months (95% confidence interval [CI] 0-21 months) in those 34 non-study patients. The 27 non-study patients treated with HDMTX were compared with 526/551 G-PCNSL-SG-1 study patients who had received HDMTX as well. Median OS was 20 months (95% CI 0-45)/21 months (95% CI 18-25) in 27 non-study/526 study patients (p = 0.766). Favorable prognostic factors in non-study patients were young age, application of HDMTX and early response on magnet resonance imaging (MRI). If HDMTX-based chemotherapy can be applied, long-term disease control is possible even in patients not qualifying for clinical trials. Initial response on early MRI might be useful for decision on treatment continuation.
C1 [Seidel, Sabine; Margold, Michelle; Kowalski, Thomas; Schlegel, Uwe] Ruhr Univ Bochum, Univ Hosp Knappschaftskrankenhaus, Dept Neurol, Schornau 23-25, D-44892 Bochum, Germany.
   [Baraniskin, Alexander; Schroers, Roland] Ruhr Univ Bochum, Univ Hosp Knappschaftskrankenhaus, Dept Hematol & Oncol, Schornau 23-25, D-44892 Bochum, Germany.
   [Korfel, Agnieszka; Thiel, Eckhard] Charite Berlin Univ Berlin, Dept Hematol & Oncol, Hindenburgdamm 30, D-12203 Berlin, Germany.
   [Weller, Michael] Univ Hosp, Dept Neurol, Frauenklinikstr 26, CH-8091 Zurich, Switzerland.
   [Weller, Michael] Univ Zurich, Frauenklinikstr 26, CH-8091 Zurich, Switzerland.
   [Martus, Peter] Univ Tubingen, Dept Biostat & Clin Epidemiol, Silcherstr 5, D-72076 Tubingen, Germany.
C3 Ruhr University Bochum; Ruhr University Bochum; University of Zurich;
   University Zurich Hospital; University of Zurich; Eberhard Karls
   University of Tubingen
RP Seidel, S (corresponding author), Ruhr Univ Bochum, Univ Hosp Knappschaftskrankenhaus, Dept Neurol, Schornau 23-25, D-44892 Bochum, Germany.
EM sabine.seidel@kk-bochum.de; michelle.margold@kk-bochum.de;
   thomas.kowalski@kk-bochum.de; alexander.baraniskin@ruhr-uni-bochum.de;
   roland.schroers@kk-bochum.de; korfel_agnieszka@lilly.com;
   eckhard.thiel@charite.de; michael.weller@USZ.CH;
   peter.martus@med.uni-tuebingen.de; uwe.schlegel@kk-bochum.de
RI Seidel, Sabine/HMW-0156-2023
OI Weller, Michael/0000-0002-1748-174X
CR Abrey LE, 2006, J CLIN ONCOL, V24, P5711, DOI 10.1200/JCO.2006.08.2941
   [Anonymous], 1997, Survival analysis techniques far censored and truncated data
   Blay JY, 1998, J CLIN ONCOL, V16, P864, DOI 10.1200/JCO.1998.16.3.864
   Bromberg JEC, 2019, LANCET ONCOL, V20, P216, DOI 10.1016/S1470-2045(18)30747-2
   Cavaliere R, 2010, CANCER-AM CANCER SOC, V116, P863, DOI 10.1002/cncr.24834
   Ferreri AJM, 2003, J CLIN ONCOL, V21, P266, DOI 10.1200/JCO.2003.09.139
   Ferreri AJM, 2017, LANCET HAEMATOL, V4, pE510, DOI 10.1016/S2352-3026(17)30174-6
   Ferreri AJM, 2016, LANCET HAEMATOL, V3, pE217, DOI 10.1016/S2352-3026(16)00036-3
   Ferreri AJM, 2009, LANCET, V374, P1512, DOI 10.1016/S0140-6736(09)61416-1
   Fritsch K, 2017, LEUKEMIA, V31, P846, DOI 10.1038/leu.2016.334
   Hart A, 2014, NETH J MED, V72, P218
   Houillier C, 2020, NEUROLOGY, V94, pE1027, DOI 10.1212/WNL.0000000000008900
   Houillier C, 2019, J CLIN ONCOL, V37, P823, DOI 10.1200/JCO.18.00306
   Illerhaus G, 2016, LANCET HAEMATOL, V3, pE388, DOI 10.1016/S2352-3026(16)30050-3
   Kaulen LD, 2020, J NEURO-ONCOL, V149, P153, DOI 10.1007/s11060-020-03583-9
   Korfel A, 2005, BRIT J HAEMATOL, V128, P177, DOI 10.1111/j.1365-2141.2004.05284.x
   Küker W, 2005, NEUROLOGY, V65, P1129, DOI 10.1212/01.wnl.0000178894.51436.54
   Morris PG, 2013, J CLIN ONCOL, V31, P3971, DOI 10.1200/JCO.2013.50.4910
   Omuro A, 2015, LANCET HAEMATOL, V2, pE251, DOI 10.1016/S2352-3026(15)00074-5
   Omuro A, 2015, BLOOD, V125, P1403, DOI 10.1182/blood-2014-10-604561
   Ostrom QT, 2019, NEURO-ONCOLOGY, V21, pV1, DOI 10.1093/neuonc/noz150
   Pels H, 2003, J CLIN ONCOL, V21, P4489, DOI 10.1200/JCO.2003.04.056
   Pels H, 2010, NEURO-ONCOLOGY, V12, P720, DOI 10.1093/neuonc/noq010
   Pulczynski EJ, 2015, HAEMATOLOGICA, V100, P534, DOI 10.3324/haematol.2014.108472
   Rubenstein JL, 2013, J CLIN ONCOL, V31, P3061, DOI 10.1200/JCO.2012.46.9957
   Sarid N, 2021, J NEURO-ONCOL, V151, P211, DOI 10.1007/s11060-020-03654-x
   Seidel S, 2019, NEUROL RES PRACT, V1, DOI 10.1186/s42466-019-0024-2
   Seidel S, 2019, EXPERT REV ANTICANC, V19, P909, DOI 10.1080/14737140.2019.1677157
   Thiel E, 2010, LANCET ONCOL, V11, P1036, DOI 10.1016/S1470-2045(10)70229-1
   Zeremski V, 2016, ANN HEMATOL, V95, P793, DOI 10.1007/s00277-016-2602-5
NR 30
TC 5
Z9 5
U1 0
U2 1
PU MDPI
PI BASEL
PA ST ALBAN-ANLAGE 66, CH-4052 BASEL, SWITZERLAND
EI 2072-6694
J9 CANCERS
JI Cancers
PD JUN
PY 2021
VL 13
IS 12
AR 2934
DI 10.3390/cancers13122934
PG 10
WC Oncology
WE Science Citation Index Expanded (SCI-EXPANDED)
SC Oncology
GA SZ1HZ
UT WOS:000666326700001
PM 34208229
OA gold, Green Published
DA 2024-06-03
ER

PT J
AU Callovini, GM
   Sherkat, S
   Sperduti, I
   Crispo, F
   Raus, L
   Gazzeri, R
   Telera, S
AF Callovini, Giorgio Maria
   Sherkat, Shahram
   Sperduti, Isabella
   Crispo, Francesco
   Raus, Laura
   Gazzeri, Roberto
   Telera, Stefano
TI Hemorrhagic Attitude in Frameless and Frame-Based Stereotactic Biopsy
   for Deep-Seated Primary Central Nervous System Lymphomas in
   Immunocompetent Patients: A Multicentric Analysis of the Last Twenty
   Years
SO WORLD NEUROSURGERY
LA English
DT Article
DE Complications; Deep-seated tumors; Primary central nervous system
   lymphoma; Stereotactic brain biopsy
ID PRIMARY CNS LYMPHOMA; BRAIN BIOPSY; RETROSPECTIVE ANALYSIS; SINGLE
   INSTITUTION; RISK-FACTORS; COMPLICATIONS; MANAGEMENT; SURVIVAL; TRENDS;
   EXPERIENCE
AB -BACKGROUND: Primary central nervous system lymphoma (PCNSL) is a rare manifestation of aggressive extranodal non-Hodgkin lymphoma. In patients with deepseated lesions, stereotactic brain biopsy (SBB) is an accepted diagnostic procedure to obtain histopathologic confirmation.
   -OBJECTIVE: The aim of this study was to assess the feasibility, diagnostic yield, safety, and complications of stereotactic procedures in midline and deep-seated PCNSLs. -
   METHODS: Patients selected had received a histopathologic diagnosis of PCNSL localized in deep-seated midline structures, obtained by SBB. The intraoperative frozen section was executed as an integral part of the procedure. Computed tomography scan was performed after surgery. -RESULTS: A total of 476 SBBs were performed between January 2000 and December 2019. Of these SBBs, 91 deepseated lesions had a histologic diagnosis of PCNSL. A significant increase of the incidence of PCNSL compared with all other diseases was observed (P < 0.0001). Eight patients (8.7%) showed a symptomatic hemorrhage, 4 of whom required craniotomy. There were 4 deaths and 2 cases of permanent morbidity. The hemorrhage risk in the PCNSL group was statistically significant (P [ 0.0003) compared with other histotypes.
   -CONCLUSIONS: In suspected cases of PCNSL, a histopathologic diagnosis is necessary to distinguish it from glioblastoma or other, nonmalignant conditions. Deepseated PCNSLs present a higher risk of biopsy-related morbidity and mortality. Intraoperative frozen section increases the diagnostic yield and reduces the number of sampling procedures. Postoperative computed tomography seems to be warranted in patients with suspected PCNSL.
C1 [Callovini, Giorgio Maria; Gazzeri, Roberto] San Giovanni Addolorata Hosp, Dept Neurosurg, Rome, Italy.
   [Crispo, Francesco; Raus, Laura; Gazzeri, Roberto; Telera, Stefano] IRCCS Regina Elena Natl Canc Inst, Dept Neurosurg, Rome, Italy.
   [Sperduti, Isabella] IRCCS Regina Elena Natl Canc Inst, Dept Biostat, Rome, Italy.
   [Sherkat, Shahram] San Filippo Ned Hosp, Dept Neurosurg, Rome, Italy.
C3 Azienda Ospedaliera San Giovanni Addolorata
RP Callovini, GM (corresponding author), San Giovanni Addolorata Hosp, Dept Neurosurg, Rome, Italy.
EM g.callovini@libero.it
RI Sperduti, Isabella/K-8902-2016
OI Sperduti, Isabella/0000-0001-5115-3099
CR [Anonymous], STAT RES APPL BRANCH
   Barkley AS, 2020, WORLD NEUROSURG, V144, pE807, DOI 10.1016/j.wneu.2020.09.084
   Bartek J, 2015, WORLD NEUROSURG, V83, P673, DOI 10.1016/j.wneu.2015.01.022
   BERNSTEIN M, 1994, J NEUROSURG, V81, P165, DOI 10.3171/jns.1994.81.2.0165
   Callovini GM, 2018, CLIN NEUROL NEUROSUR, V174, P101, DOI 10.1016/j.clineuro.2018.09.020
   Cavaliere R, 2010, CANCER-AM CANCER SOC, V116, P863, DOI 10.1002/cncr.24834
   Cerqua R, 2016, NEUROL SCI, V37, P23, DOI 10.1007/s10072-015-2353-4
   Cloney MB, 2017, J NEURO-ONCOL, V132, P189, DOI 10.1007/s11060-016-2358-8
   Dammers R, 2008, ACTA NEUROCHIR, V150, P23, DOI 10.1007/s00701-007-1473-x
   Dubuisson A, 2004, CLIN NEUROL NEUROSUR, V107, P55, DOI 10.1016/j.clineuro.2004.03.005
   Eibach S, 2014, STEREOT FUNCT NEUROS, V92, P80, DOI 10.1159/000355904
   Eichler April F, 2006, Neurosurg Focus, V21, pE15
   Elder James B, 2006, Neurosurg Focus, V21, pE13
   Enblad G, 2017, ACTA ONCOL, V56, P599, DOI 10.1080/0284186X.2016.1270465
   Farahmand D, 2018, CLIN NEUROL NEUROSUR, V174, P180, DOI 10.1016/j.clineuro.2018.09.008
   Ferreri AJM, 2003, J CLIN ONCOL, V21, P266, DOI 10.1200/JCO.2003.09.139
   Feuerhake F, 2006, ACTA NEUROCHIR, V148, P831, DOI 10.1007/s00701-006-0790-9
   Grommes C, 2017, J CLIN ONCOL, V35, P2410, DOI 10.1200/JCO.2017.72.7602
   Haldorsen IS, 2011, AM J NEURORADIOL, V32, P984, DOI 10.3174/ajnr.A2171
   Haldorsen IS, 2005, ACTA ONCOL, V44, P728, DOI 10.1080/02841860500256272
   Hamisch CA, 2019, ACTA NEUROCHIR, V161, P2065, DOI 10.1007/s00701-019-04020-1
   Han CH, 2017, CANCER-AM CANCER SOC, V123, P4314, DOI 10.1002/cncr.30965
   Hardell L, 2020, MED HYPOTHESES, V144, DOI 10.1016/j.mehy.2020.110052
   Hoang-Xuan K, 2015, LANCET ONCOL, V16, pE322, DOI 10.1016/S1470-2045(15)00076-5
   Houillier C, 2020, NEUROLOGY, V94, pE1027, DOI 10.1212/WNL.0000000000008900
   Iwadate Y, 2014, J NEURO-ONCOL, V117, P261, DOI 10.1007/s11060-014-1379-4
   Jahr G, 2018, BRAIN BEHAV, V8, DOI 10.1002/brb3.928
   Kiesel B, 2018, NEUROSURG FOCUS, V44, DOI 10.3171/2018.3.FOCUS1859
   Kim HJ, 2000, STAT MED, V19, P335, DOI 10.1002/(SICI)1097-0258(20000215)19:3<335::AID-SIM336>3.0.CO;2-Z
   Kongkham PN, 2008, CAN J NEUROL SCI, P3579
   Lin FH, 2018, J NEURO-ONCOL, V139, P757, DOI 10.1007/s11060-018-2924-3
   Lin TK, 2017, WORLD NEUROSURG, V103, P550, DOI 10.1016/j.wneu.2017.03.095
   Livermore LJ, 2014, BRIT J NEUROSURG, V28, P637, DOI 10.3109/02688697.2014.887657
   Löw S, 2018, THER ADV NEUROL DISO, V11, DOI 10.1177/1756286418793562
   Malikova H, 2014, NEUROENDOCRINOL LETT, V35, P613
   Malone H, 2015, WORLD NEUROSURG, V84, P1084, DOI 10.1016/j.wneu.2015.05.025
   Meling TR, 2018, NEURORADIOLOGY, V60, P703, DOI 10.1007/s00234-018-2038-9
   Mendez JS, 2018, NEURO-ONCOLOGY, V20, P687, DOI 10.1093/neuonc/nox187
   Morell AA, 2019, NEUROONCOL PRACT, V20, P1
   Nabavizadeh SA, 2016, HEMATOL ONCOL CLIN N, V30, P799, DOI 10.1016/j.hoc.2016.03.005
   Norden AD, 2011, J NEURO-ONCOL, V101, P487, DOI 10.1007/s11060-010-0269-7
   O'Neill BP, 2013, AM J HEMATOL, V88, P997, DOI 10.1002/ajh.23551
   Olson JE, 2002, CANCER, V95, P1504, DOI 10.1002/cncr.10851
   Qian LR, 2017, BLOOD RES, V52, P159, DOI 10.5045/br.2017.52.3.159
   Riche M, 2021, NEUROSURG REV, V44, P301, DOI 10.1007/s10143-019-01234-w
   Shiels MS, 2016, BRIT J HAEMATOL, V174, P417, DOI 10.1111/bjh.14073
   Soo TM, 1995, STEREOT FUNCT NEUROS, V64, P183
   Taweesomboonyat C, 2019, J NEUROSCI RURAL PRA, V10, P78, DOI 10.4103/jnrp.jnrp_166_18
   Villano JL, 2011, BRIT J CANCER, V105, P1414, DOI 10.1038/bjc.2011.357
   Yun J., 2016, ARCH CANC RES, V4, P71, DOI 10.21767/2254-6081.100071
   Yun J, 2017, FRONT NEUROL, V8, DOI 10.3389/fneur.2017.00478
   Zoeller GK, 2009, STEREOT FUNCT NEUROS, V87, P174, DOI 10.1159/000222661
NR 52
TC 5
Z9 5
U1 0
U2 0
PU ELSEVIER SCIENCE INC
PI NEW YORK
PA STE 800, 230 PARK AVE, NEW YORK, NY 10169 USA
SN 1878-8750
EI 1878-8769
J9 WORLD NEUROSURG
JI World Neurosurg.
PD MAY
PY 2021
VL 149
BP E1017
EP E1025
DI 10.1016/j.wneu.2021.01.035
EA APR 2021
PG 9
WC Clinical Neurology; Surgery
WE Science Citation Index Expanded (SCI-EXPANDED)
SC Neurosciences & Neurology; Surgery
GA RV1RZ
UT WOS:000645619300037
PM 33476784
DA 2024-06-03
ER

PT J
AU Pertz, M
   Kowalski, T
   Thoma, P
   Schlegel, U
AF Pertz, Milena
   Kowalski, Thomas
   Thoma, Patrizia
   Schlegel, Uwe
TI What Is on Your Mind? Impaired Social Cognition in Primary Central
   Nervous System Lymphoma Patients Despite Ongoing Complete Remission
SO CANCERS
LA English
DT Article
DE primary central nervous system lymphoma; neuro-oncology; quality of
   life; social cognition; empathy; social problem-solving
ID QUALITY-OF-LIFE; GLIOMA PATIENTS; EMPATHY; DISSOCIATION; ABILITIES;
   DIAGNOSIS; IMPACT
AB Simple Summary
   Prolonged survival after treatment of primary central nervous system lymphoma (PCNSL) led to considering patients' everyday functional needs. Apart from cognitive functions (e.g., memory, attention), which have been investigated previously, social participation affects the quality of life (QoL). Although successful navigation in a social world is crucial for participation, social functioning in PCNSL patients has not been addressed so far. In this study, we investigated social abilities in PCNSL patients with ongoing complete remission for at least one year. PCNSL patients had difficulties in inferring others' mental states and were impaired in providing optimal solutions for difficult social situations as compared to matched healthy controls. This demonstrates that PCNSL patients differ from healthy controls in their social functioning even in the absence of (residual) disease itself. Social difficulties may represent an additional burden affecting patients' and caregivers' QoL.
   Within the past decades, long-term survival was achieved in a substantial fraction of primary central nervous system lymphoma (PCNSL) patients, expanding the focus of research to their quality of life (QoL). Social relationships crucially contribute to well-being in the context of adversity. Therefore, abilities that facilitate social interactions essentially determine QoL. The present study specifically targeted those sociocognitive abilities. Forty-three PCNSL patients with ongoing complete remission to therapy for at least one year and 43 healthy controls matched for age, gender and education were examined with standardized self-report and behavioral measures of social cognition. An impaired ability to comprehend others' feelings was found in patients for both positive and negative mental states. Patients had difficulties in identifying the awkward element in challenging social situations, whereas the degree of discomfort experienced in those situations was comparable between groups. Both the production of optimal solutions for social situations and the mere recognition of these among less optimal strategies were impaired in patients. Clinicians should be aware of possible sociocognitive impairment and ought to address this in additional supportive interventions. Impaired sociocognitive abilities may entail social conflicts at a time when patients rely on social support. This, in turn, could detrimentally affect QoL.
C1 [Pertz, Milena; Kowalski, Thomas; Schlegel, Uwe] Ruhr Univ Bochum, Dept Neurol, Univ Hosp Knappschaftskrankenhaus, Schornau 23-25, D-44892 Bochum, Germany.
   [Thoma, Patrizia] Ruhr Univ Bochum, Neuropsychol Therapy Ctr, Clin Neuropsychol, Fac Psychol, Univ Str 150, D-44780 Bochum, Germany.
C3 Ruhr University Bochum; Ruhr University Bochum
RP Pertz, M (corresponding author), Ruhr Univ Bochum, Dept Neurol, Univ Hosp Knappschaftskrankenhaus, Schornau 23-25, D-44892 Bochum, Germany.
EM milena.pertz@rub.de; thomas.kowalski@kk-bochum.de;
   patrizia.thoma@rub.de; uwe.schlegel@kk-bochum.de
OI Thoma, Patrizia/0000-0003-4415-1719; Pertz, Milena/0000-0002-4275-2492
CR Adolphs R, 2001, CURR OPIN NEUROBIOL, V11, P231, DOI 10.1016/S0959-4388(00)00202-6
   Adolphs R, 2009, ANNU REV PSYCHOL, V60, P693, DOI 10.1146/annurev.psych.60.110707.163514
   Aschenbrenner S., 2000, RWT: Regensburger Wortflssigkeits-Test
   Barendse EM, 2018, COGN PROCESS, V19, P545, DOI 10.1007/s10339-018-0866-5
   Batchelor TT, 2019, HEMATOL ONCOL, V37, P15, DOI 10.1002/hon.2598
   Bishop-Fitzpatrick L, 2017, RES AUTISM SPECT DIS, V35, P25, DOI 10.1016/j.rasd.2016.11.013
   Boele FW, 2015, NEUROPSYCH DIS TREAT, V11, P1413, DOI 10.2147/NDT.S65874
   Brüne M, 2006, NEUROSCI BIOBEHAV R, V30, P437, DOI 10.1016/j.neubiorev.2005.08.001
   Campanella F, 2015, NEURO-ONCOLOGY, V17, P1121, DOI 10.1093/neuonc/nov065
   Channon S, 2010, NEUROPSYCHOL REHABIL, V20, P739, DOI 10.1080/09602011003794583
   Chen P, 2016, COGN AFFECT BEHAV NE, V16, P962, DOI 10.3758/s13415-016-0445-0
   Correa DD, 2019, J NEURO-ONCOL, V144, P553, DOI 10.1007/s11060-019-03257-1
   Cotter J, 2018, NEUROSCI BIOBEHAV R, V84, P92, DOI 10.1016/j.neubiorev.2017.11.014
   Couette M, 2020, BRIT J CLIN PSYCHOL, V59, P117, DOI 10.1111/bjc.12238
   Cubis L, 2019, PSYCHO-ONCOLOGY, V28, P1537, DOI 10.1002/pon.5125
   DAVIS MH, 1983, J PERS SOC PSYCHOL, V44, P113, DOI 10.1037/0022-3514.44.1.113
   Decety J, 2006, THESCIENTIFICWORLDJO, V6, P1146, DOI 10.1100/tsw.2006.221
   Doolittle ND, 2013, NEUROLOGY, V81, P84, DOI 10.1212/WNL.0b013e318297eeba
   Dvash J, 2014, TOP LANG DISORD, V34, P282, DOI 10.1097/TLD.0000000000000040
   Dziobek I, 2008, J AUTISM DEV DISORD, V38, P464, DOI 10.1007/s10803-007-0486-x
   Eslinger PJ, 2011, J NEUROPSYCH CLIN N, V23, P74, DOI 10.1176/appi.neuropsych.23.1.74
   Fliessbach K, 2005, NEUROLOGY, V64, P1184, DOI 10.1212/01.WNL.0000156350.49336.E2
   Frith CD, 2007, PHILOS T R SOC B, V362, P671, DOI 10.1098/rstb.2006.2003
   Gaspar T., 2017, PSYCHOL RES, V7, P489, DOI [10.17265/2159-5542/2017.09.003, DOI 10.17265/2159-5542/2017.09.003]
   Goebel S, 2018, J NEURO-ONCOL, V140, P687, DOI 10.1007/s11060-018-3000-8
   Gu XS, 2012, BRAIN, V135, P2726, DOI 10.1093/brain/aws199
   Guha-Thakurta N, 1999, J NEURO-ONCOL, V43, P259, DOI 10.1023/A:1006210703827
   Harder H, 2004, NEUROLOGY, V62, P544, DOI 10.1212/WNL.62.4.544
   Hautziger M, 2010, KLINISCH PSYCHIAT RA, V6, P75
   Herbet G, 2015, NEUROPSYCHOLOGIA, V70, P165, DOI 10.1016/j.neuropsychologia.2015.02.015
   HOUSE JS, 1988, SCIENCE, V241, P540, DOI 10.1037/0003-066X.59.8.676
   Howell D.C, 2010, STAT METHODS PSYCHOL, V7th ed.
   Javed A, 2018, FRONT PSYCHIATRY, V9, DOI [10.3389/fbsyt.2018.00157, 10.3389/fpsyt.2018.00157]
   Juergens A, 2010, ANN NEUROL, V67, P182, DOI 10.1002/ana.21824
   Korfel A, 2013, NAT REV NEUROL, V9, P317, DOI 10.1038/nrneurol.2013.83
   Lehrl S., 2005, MEHRFACHWAHL WORTSCH, V5th ed
   Mattavelli G, 2019, J NEUROPSYCHOL, V13, P1, DOI 10.1111/jnp.12130
   Nakajima R, 2018, NEUROPSYCHOLOGIA, V115, P179, DOI 10.1016/j.neuropsychologia.2018.01.024
   O'Keeffe FM, 2007, BRAIN, V130, P753, DOI 10.1093/brain/awl367
   Ozbay Fatih, 2007, Psychiatry (Edgmont), V4, P35
   Paulus C, 2007, SAARBRUCKER PERSONLI
   Penn DL, 1997, PSYCHOL BULL, V121, P114, DOI 10.1037/0033-2909.121.1.114
   Peretti S, 2019, J SLEEP RES, V28, DOI 10.1111/jsr.12664
   Pertz M, 2020, NEUROSCI BIOBEHAV R, V108, P370, DOI 10.1016/j.neubiorev.2019.11.018
   Porcelli S, 2019, NEUROSCI BIOBEHAV R, V97, P10, DOI 10.1016/j.neubiorev.2018.09.012
   Roelofs RL, 2017, BRAIN IMPAIR, V18, P138, DOI 10.1017/BrImp.2016.31
   Rueckert Linda., 2011, Psychology, V2, P574, DOI DOI 10.4236/PSYCH.2011.26088
   SAVER JL, 1991, NEUROPSYCHOLOGIA, V29, P1241, DOI 10.1016/0028-3932(91)90037-9
   Schmidt T, 2016, J CLIN EXP NEUROPSYC, V38, P974, DOI 10.1080/13803395.2016.1180346
   Schulte F, 2014, PSYCHO-ONCOLOGY, V23, P183, DOI 10.1002/pon.3387
   Seidel S, 2019, NEUROL RES PRACT, V1, DOI 10.1186/s42466-019-0024-2
   Seidel S, 2019, EXPERT REV ANTICANC, V19, P909, DOI 10.1080/14737140.2019.1677157
   Shamay-Tsoory SG, 2007, NEUROPSYCHOLOGIA, V45, P3054, DOI 10.1016/j.neuropsychologia.2007.05.021
   Shamay-Tsoory SG, 2009, BRAIN, V132, P617, DOI 10.1093/brain/awn279
   Stevens JS, 2019, GENES BRAIN BEHAV, V18, DOI 10.1111/gbb.12518
   Sutcliffe T, 2017, NEURO-ONCOLOGY, V19, P139
   Thoma P, 2020, PSYCHIAT RES, V285, DOI 10.1016/j.psychres.2019.112721
   Thoma P, 2015, PSYCHIAT RES, V228, P835, DOI 10.1016/j.psychres.2015.05.015
   Tse WS, 2004, J NERV MENT DIS, V192, P260, DOI 10.1097/01.nmd.0000120884.60002.2b
   van der Meulen M, 2018, LANCET ONCOL, V19, pE407, DOI 10.1016/S1470-2045(18)30356-5
   Wideheim AK, 2002, CANCER NURS, V25, P236, DOI 10.1097/00002820-200206000-00012
   Wiemann G, 2020, J NEURO-ONCOL, V149, P171, DOI 10.1007/s11060-020-03587-5
NR 62
TC 5
Z9 5
U1 0
U2 1
PU MDPI
PI BASEL
PA ST ALBAN-ANLAGE 66, CH-4052 BASEL, SWITZERLAND
EI 2072-6694
J9 CANCERS
JI Cancers
PD MAR
PY 2021
VL 13
IS 5
AR 943
DI 10.3390/cancers13050943
PG 18
WC Oncology
WE Science Citation Index Expanded (SCI-EXPANDED); Social Science Citation Index (SSCI)
SC Oncology
GA QV4XS
UT WOS:000627977100001
PM 33668180
OA Green Published, gold
DA 2024-06-03
ER

PT J
AU Ungureanu, A
   Le Garff-Tavernier, M
   Costopoulos, M
   Parratte, T
   Brinet, A
   Durand, H
   Gaultier, C
   Hurstel, R
   Alamome, I
   Sellal, F
   Ahle, G
AF Ungureanu, Aurelian
   Le Garff-Tavernier, Magali
   Costopoulos, Myrto
   Parratte, Timothee
   Brinet, Abdelmalek
   Durand, Helene
   Gaultier, Claude
   Hurstel, Remy
   Alamome, Isabelle
   Sellal, Francois
   Ahle, Guido
TI CSF interleukin 6 is a useful marker to distinguish pseudotumoral CNS
   inflammatory diseases from primary CNS lymphoma
SO JOURNAL OF NEUROLOGY
LA English
DT Article
DE Interleukin 6; Interleukin 10; Primary central nervous system lymphoma;
   Inflammation; Cerebrospinal fluid
AB Background Interleukin 6 (IL-6) is a pleomorphic cytokine that can be found in the cerebrospinal fluid (CSF) in a wide spectrum of inflammatory pathologies of the central nervous system (CNS). Objective Our aim was to characterize the diagnostic significance of CSF IL-6 among various CNS inflammatory diseases with pseudotumoral lesions (CNSID) and primary CNS lymphoma (PCNSL). Methods We retrospectively analyzed the CSF IL-6 concentrations in 43 consecutive patients with suspected PCNSL. A total of 28 patients were positively diagnosed with PCNSL and 15 with CNSID. We verified the results with CSF IL-10, an established biomarker for PCNSL. Results In the PCNSL group, the median CSF IL-6 concentration was 8 pg/ml, interquartile range (IQR) 5-18.5. For the patients with CNSID, the median concentration was 70 pg/ml, IQR 5-1368. A group comparison showed significantly higher CSF IL-6 levels in patients with CNSID than in those with PCNSL (p = 0.032). Moreover, IL-6 was correlated with CSF cell count in the CNSID group (r = 0.56, p = 0.028), but not in the PCNSL group (r = 0.3, p = 0.13). We found significantly higher CSF IL-10 levels in patients with PCNSL than in patients with CNS inflammatory lesions (p < 0.001). Discussion and conclusions Our study suggests that CSF IL-6 levels could represent, in addition to CSF IL-10, a useful biomarker in the differential diagnosis of CNSID and suspected PCNSL.
C1 [Ungureanu, Aurelian; Parratte, Timothee; Brinet, Abdelmalek; Durand, Helene; Gaultier, Claude; Sellal, Francois; Ahle, Guido] Hop Civils Colmar, Serv Neurol, Colmar, France.
   [Le Garff-Tavernier, Magali; Costopoulos, Myrto] Hop La Pitie Salpetriere, AP HP, Serv Hematol Biol, Paris, France.
   [Hurstel, Remy; Alamome, Isabelle] Hop Civils Colmar, Lab Hematol, Colmar, France.
   [Ungureanu, Aurelian] Hop St Antoine & Hop Pitie Salpetriere, AP HP, Serv Neurol, 184 Faubourg St Antoine, F-75012 Paris, France.
C3 Sorbonne Universite; Assistance Publique Hopitaux Paris (APHP); Hopital
   Universitaire Pitie-Salpetriere - APHP; Assistance Publique Hopitaux
   Paris (APHP); Sorbonne Universite; Hopital Universitaire Saint-Antoine -
   APHP
RP Ungureanu, A (corresponding author), Hop Civils Colmar, Serv Neurol, Colmar, France.
EM aurelianungureanu@hotmail.com
RI Ahle, Guido/ABI-1028-2020; Ahle, Guido/GSN-0352-2022
OI Ahle, Guido/0000-0002-0877-2289; Ahle, Guido/0000-0002-0877-2289;
   Ungureanu, Aurelian/0000-0002-3162-5084
CR Armand M, 2019, AM J HEMATOL, V94, P1123, DOI 10.1002/ajh.25578
   Banks WA, 2005, CURR PHARM DESIGN, V11, P973, DOI 10.2174/1381612053381684
   BANKS WA, 1994, NEUROSCI LETT, V179, P53, DOI 10.1016/0304-3940(94)90933-4
   Barrantes-Freer A, 2018, BRAIN PATHOL, V28, P225, DOI 10.1111/bpa.12496
   Bettelli E, 2006, NATURE, V441, P235, DOI 10.1038/nature04753
   Chazal T, 2019, EUR J NEUROL, V26, P1274, DOI 10.1111/ene.13975
   Freedman MS, 2005, ARCH NEUROL-CHICAGO, V62, P865, DOI 10.1001/archneur.62.6.865
   HAUSER SL, 1990, NEUROLOGY, V40, P1735, DOI 10.1212/WNL.40.11.1735
   Hoang-Xuan K, 2015, LANCET ONCOL, V16, pE322, DOI 10.1016/S1470-2045(15)00076-5
   Houillier C, 2020, NEUROLOGY, V94, pE1027, DOI 10.1212/WNL.0000000000008900
   Ikeguchi R, 2018, MULT SCLER J, V24, P1212, DOI 10.1177/1352458517717804
   Korfel A, 2016, EXPERT REV HEMATOL, V9, P1081, DOI 10.1080/17474086.2016.1242405
   Korn T, 2009, ANNU REV IMMUNOL, V27, P485, DOI 10.1146/annurev.immunol.021908.132710
   LEVY Y, 1994, J CLIN INVEST, V93, P424, DOI 10.1172/JCI116977
   Nguyen-Them L, 2016, EUR J CANCER, V61, P69, DOI 10.1016/j.ejca.2016.03.080
   OKADA M, 1988, J IMMUNOL, V141, P1543
   Rubenstein JL, 2013, BLOOD, V121, P4740, DOI 10.1182/blood-2013-01-476333
   Sasagawa Y, 2015, J NEURO-ONCOL, V121, P177, DOI 10.1007/s11060-014-1622-z
   Sasayama T, 2012, NEURO-ONCOLOGY, V14, P368, DOI 10.1093/neuonc/nor203
   Tanaka T, 2014, CSH PERSPECT BIOL, V6, DOI 10.1101/cshperspect.a016295
   van Westrhenen A, 2018, BRIT J HAEMATOL, V182, P384, DOI 10.1111/bjh.15410
   Wullschleger A, 2013, PLOS ONE, V8, DOI 10.1371/journal.pone.0072399
NR 22
TC 5
Z9 5
U1 0
U2 3
PU SPRINGER HEIDELBERG
PI HEIDELBERG
PA TIERGARTENSTRASSE 17, D-69121 HEIDELBERG, GERMANY
SN 0340-5354
EI 1432-1459
J9 J NEUROL
JI J. Neurol.
PD AUG
PY 2021
VL 268
IS 8
BP 2890
EP 2894
DI 10.1007/s00415-021-10453-5
EA FEB 2021
PG 5
WC Clinical Neurology
WE Science Citation Index Expanded (SCI-EXPANDED)
SC Neurosciences & Neurology
GA TL1YQ
UT WOS:000619913000005
PM 33609156
DA 2024-06-03
ER

PT J
AU Tang, DB
   Su, WJ
   Wang, XW
   Chu, Z
   Zhang, L
   Zhou, J
   Zhang, QY
AF Tang, Dabei
   Su, Wenjia
   Wang, Xiaowei
   Chu, Zhong
   Zhang, Lei
   Zhou, Jin
   Zhang, Qingyuan
TI Clinicopathologic significance of MYD88 L265P mutation and expression of
   TLR4 and P-STAT3 in primary central nervous system diffuse large B-cell
   lymphomas
SO BRAIN TUMOR PATHOLOGY
LA English
DT Article
DE TLR4; MYD88 L265P mutation; P-STAT3; PCNSL
ID POOR-PROGNOSIS; STAT3; ACTIVATION; CONTRIBUTE; IBRUTINIB; PATHWAY
AB Patients with primary central nervous system lymphoma (PCNSL) have a prognosis poorer than that of systemic lymphoma patients. In patients with this condition, TLR4/STAT3 pathway alterations and the MYD88 L265P mutation may be viable targets for therapeutic intervention. The present study was, therefore, designed to identify clinicopathologic correlates of MYD88 mutations and TLR4/STAT3 pathway alterations in PCNSL. We detected TLR4 and p-STAT3 in 41.5% (22/53) and 43.4% (23/53) of PCNSL patients, respectively, while 60.4% of these patients (32/53) were found to harbor the MYD88 L265P mutation. TLR4 expression was found to be significantly associated with the presence of multiple brain lesions, while p-STAT3 expression was significantly linked to advanced age, the presence of multiple brain lesions, non-GCB histological findings, and non-CR status. The presence of the MYD88 L265P mutation was significantly linked to advanced age, the presence of multiple brain lesions, and DLBCL molecular subtype. Multivariate analyses additionally confirmed that elevated TLR4 and p-STAT3 expression levels are associated with a poorer PCNSL patient prognosis. Based on these findings, we hypothesize that signaling through the TLR4/MYD88/STAT3 pathway plays a key role in the pathogenesis of PCNSL.
C1 [Tang, Dabei; Wang, Xiaowei; Chu, Zhong; Zhang, Lei; Zhang, Qingyuan] Harbin Med Univ Canc Hosp, Dept Med Oncol, Haping Rd 150, Harbin 150081, Heilongjiang, Peoples R China.
   [Su, Wenjia; Zhou, Jin] Harbin Med Univ, Affiliated Hosp 1, Dept Med Oncol, Harbin 150001, Heilongjiang, Peoples R China.
C3 Harbin Medical University; Harbin Medical University
RP Zhang, QY (corresponding author), Harbin Med Univ Canc Hosp, Dept Med Oncol, Haping Rd 150, Harbin 150081, Heilongjiang, Peoples R China.; Zhou, J (corresponding author), Harbin Med Univ, Affiliated Hosp 1, Dept Med Oncol, Harbin 150001, Heilongjiang, Peoples R China.
EM hjq90807060@126.com; zhangqingyuan3@126.com
RI Zhang, Qing/IZQ-5273-2023; Zhang, Qing/HTT-5047-2023; 苏,
   文佳/ABG-9163-2020
FU Heilongjiang Postdoctoral Financial Assistance [LBH-Z18169]; China
   Postdoctoral Science Foundation [2019M651306]; National Natural Science
   Foundation of China [81903063]
FX This study was supported by Heilongjiang Postdoctoral Financial
   Assistance, NO. LBH-Z18169, by the China Postdoctoral Science
   Foundation, NO. 2019M651306, and by National Natural Science Foundation
   of China, NO. 81903063.
CR Adam P, 2008, ANN ONCOL, V19, P566, DOI 10.1093/annonc/mdm485
   Akhter A, 2015, J NEURO-ONCOL, V121, P289, DOI 10.1007/s11060-014-1655-3
   Bruno A, 2014, ONCOTARGET, V5, P5065, DOI 10.18632/oncotarget.2080
   Chapuy B, 2016, BLOOD, V127, P869, DOI 10.1182/blood-2015-10-673236
   Deckert M, 2011, LEUKEMIA, V25, P1797, DOI 10.1038/leu.2011.169
   Fu XQ, 2020, CELL DEATH DIS, V11, DOI 10.1038/s41419-020-2440-1
   Fukumura K, 2016, ACTA NEUROPATHOL, V131, P865, DOI 10.1007/s00401-016-1536-2
   Hans CP, 2004, BLOOD, V103, P275, DOI 10.1182/blood-2003-05-1545
   Hattori K, 2017, BRIT J HAEMATOL, V177, P492, DOI 10.1111/bjh.14080
   Kim KH, 2012, WORLD J SURG ONCOL, V10, DOI 10.1186/1477-7819-10-193
   Komohara Y, 2011, J CLIN EXP HEMATOP, V51, P93, DOI 10.3960/jslrt.51.93
   Kwon HJ, 2018, J TRANSL MED, V16, DOI 10.1186/s12967-018-1689-y
   Lee JH, 2017, SCI REP-UK, V7, DOI 10.1038/s41598-017-01998-5
   Liu BS, 2013, J IMMUNOL, V191, P4086, DOI 10.4049/jimmunol.1300765
   Luciano J, 2007, BJM, V142, P404
   Lupi LA, 2020, LIFE SCI, V247, DOI 10.1016/j.lfs.2020.117435
   Ok CY, 2014, CLIN CANCER RES, V20, P5113, DOI 10.1158/1078-0432.CCR-14-0683
   Poulain S, 2015, BRIT J HAEMATOL, V170, P285, DOI 10.1111/bjh.13293
   Ruggieri S, 2017, ONCOTARGET, V8, P31254, DOI 10.18632/oncotarget.16115
   Sethi TK, 2019, LEUKEMIA LYMPHOMA, V60, P2880, DOI 10.1080/10428194.2019.1620942
   Song L, 2014, ACTA HISTOCHEM, V116, P126, DOI 10.1016/j.acthis.2013.06.003
   Treon SP, 2015, NEW ENGL J MED, V373, P584, DOI 10.1056/NEJMc1506192
   Vajpayee N, 2010, J NEURO-ONCOL, V100, P249, DOI 10.1007/s11060-010-0188-7
   Vijay K, 2018, INT IMMUNOPHARMACOL, V59, P391, DOI 10.1016/j.intimp.2018.03.002
   Wang EL, 2010, BRIT J CANCER, V102, P908, DOI 10.1038/sj.bjc.6605558
   Wang XF, 2015, ANN DIAGN PATHOL, V19, P232, DOI 10.1016/j.anndiagpath.2015.04.008
   Wilson WH, 2015, NAT MED, V21, P922, DOI 10.1038/nm.3884
   Wu ZL, 2011, J HEMATOL ONCOL, V4, DOI 10.1186/1756-8722-4-31
   Yamawaki Y, 2010, AM J PHYSIOL-REG I, V298, pR403, DOI 10.1152/ajpregu.00395.2009
   Yang XL, 2020, WORLD NEUROSURG, V134, pE1077, DOI 10.1016/j.wneu.2019.11.100
   Zhao S, 2019, CANCER MANAG RES, V11, P4743, DOI 10.2147/CMAR.S203156
   Zhu F, 2020, CANCERS, V12, DOI 10.3390/cancers12010019
NR 32
TC 5
Z9 6
U1 0
U2 7
PU SPRINGER JAPAN KK
PI TOKYO
PA SHIROYAMA TRUST TOWER 5F, 4-3-1 TORANOMON, MINATO-KU, TOKYO, 105-6005,
   JAPAN
SN 1433-7398
EI 1861-387X
J9 BRAIN TUMOR PATHOL
JI Brain Tumor Pathol.
PD JAN
PY 2021
VL 38
IS 1
BP 50
EP 58
DI 10.1007/s10014-020-00386-8
EA OCT 2020
PG 9
WC Oncology; Clinical Neurology; Pathology
WE Science Citation Index Expanded (SCI-EXPANDED)
SC Oncology; Neurosciences & Neurology; Pathology
GA PT7RC
UT WOS:000580488000001
PM 33079297
DA 2024-06-03
ER

PT J
AU Seidel, S
   Kowalski, T
   Margold, M
   Baraniskin, A
   Schroers, R
   Martus, P
   Schlegel, U
AF Seidel, Sabine
   Kowalski, Thomas
   Margold, Michelle
   Baraniskin, Alexander
   Schroers, Roland
   Martus, Peter
   Schlegel, Uwe
TI HDMTX-based polychemotherapy including intraventricular therapy in
   elderly patients with primary CNS lymphoma: a single center series
SO THERAPEUTIC ADVANCES IN NEUROLOGICAL DISORDERS
LA English
DT Article
DE PCNSL; intracerebroventricular chemotherapy; Ommaya reservoir; modified
   Bonn protocol
ID NERVOUS-SYSTEM LYMPHOMA; PHASE-II; METHOTREXATE; PROCARBAZINE;
   CHEMOTHERAPY; TEMOZOLOMIDE; PCNSL; VINCRISTINE; CYTARABINE; RITUXIMAB
AB Background: To investigate outcome and toxicity of high-dose systemic methotrexate (HDMTX)-based polychemotherapy and intracerebroventricular (ICV) chemotherapyviaan Ommaya reservoir in elderly patients with primary central nervous system lymphoma (PCNSL). Methods: We performed a retrospective analysis on patients > 65 years with first diagnosis of PCNSL admitted to our center between January 2015 and December 2019. These patients were treated with a standardized chemotherapy protocol in case of absent contraindications for HDMTX-based chemotherapy. The protocol contained induction therapy with systemic rituximab, methotrexate and ifosfamide and consolidation treatment with systemic cytarabine (AraC) and ICV methotrexate, prednisolone and AraC. Results: Of a total of 46 patients seen in this period, 3 did not qualify for HDMTX. Thus, 43 patients were included in this analysis. Median age was 74 years (range 65-86), median Karnofsky performance score was 50 (range 20-90). Of the 43 patients, 32 (74.4%) completed treatment including ICV therapy. Complete remission/complete remission unconfirmed was achieved in 26 of 43 patients (60.5%), partial response (PR) in 3 (7%); 5 (11.6%) had progressive disease, and 3 (7.0%) died due to treatment-related complications; in the remaining 6 (14.0%) therapy could not be completed. Median progression free survival was 16 months (95% confidence interval 8-24 months) and median overall survival had not been reached after a median follow up of 23 months (range 1-52 months); the 75th percentile survival time was 12 months. No Ommaya reservoir infection was observed. Complications of ICV treatment were pericatheter leucencephalopathy in two patients and surgical scar dehiscence with cerebrospinal fluid leak in one patient. Conclusion: Toxicity of HDMTX plus ICV chemotherapy for elderly patients with PCNSL was manageable and outcome was excellent for patients treated with this protocol.
C1 [Seidel, Sabine] Univ Hosp Bochum, Knappschaftskrankenhaus, Dept Neurol, Schornau 23-25, D-44892 Bochum, Germany.
   [Kowalski, Thomas; Margold, Michelle; Schlegel, Uwe] Univ Bochum, Dept Neurol, Knappschaftskrankenhaus, Bochum, Germany.
   [Baraniskin, Alexander; Schroers, Roland] Univ Bochum, Knappschaftskrankenhaus, Dept Hematol & Oncol, Bochum, Germany.
   [Martus, Peter] Univ Tubingen, Dept Biostat & Clin Epidemiol, Tubingen, Germany.
C3 Ruhr University Bochum; Ruhr University Bochum; Ruhr University Bochum;
   Eberhard Karls University of Tubingen
RP Seidel, S (corresponding author), Univ Hosp Bochum, Knappschaftskrankenhaus, Dept Neurol, Schornau 23-25, D-44892 Bochum, Germany.
EM sabine.seidel@kk-bochum.de
RI Seidel, Sabine/HMW-0156-2023
OI Seidel, Sabine/0000-0002-1671-3297
CR Abrey LE, 2000, J CLIN ONCOL, V18, P3144, DOI 10.1200/JCO.2000.18.17.3144
   Beauchesne P, 2010, LANCET ONCOL, V11, P871, DOI 10.1016/S1470-2045(10)70034-6
   Bromberg JEC, 2019, LANCET ONCOL, V20, P216, DOI 10.1016/S1470-2045(18)30747-2
   [Dolgin M. New York Heart Association. Criteria Committee New York Heart Association. Criteria Committee], 1994, Nomenclature and criteria for diagnosis of diseases of the heart and great vessels / the Criteria Committee of the New York Heart Association, V9th, P334
   Doolittle ND, 2013, NEUROLOGY, V81, P84, DOI 10.1212/WNL.0b013e318297eeba
   Fritsch K, 2017, LEUKEMIA, V31, P846, DOI 10.1038/leu.2016.334
   Fritsch K, 2011, ANN ONCOL, V22, P2080, DOI 10.1093/annonc/mdq712
   Hoang-Xuan K, 2003, J CLIN ONCOL, V21, P2726, DOI 10.1200/JCO.2003.11.036
   Houillier C, 2020, NEUROLOGY, V94, pE1027, DOI 10.1212/WNL.0000000000008900
   Houillier C, 2017, J NEURO-ONCOL, V133, P315, DOI 10.1007/s11060-017-2435-7
   Illerhaus G, 2009, ANN ONCOL, V20, P319, DOI 10.1093/annonc/mdn628
   Juergens A, 2010, ANN NEUROL, V67, P182, DOI 10.1002/ana.21824
   Küker W, 2005, NEUROLOGY, V65, P1129, DOI 10.1212/01.wnl.0000178894.51436.54
   Mendez JS, 2018, NEURO-ONCOLOGY, V20, P687, DOI 10.1093/neuonc/nox187
   Olivier G, 2009, BLOOD, V114, P1054
   Omuro AMP, 2005, ARCH NEUROL-CHICAGO, V62, P1595, DOI 10.1001/archneur.62.10.1595
   Omuro A, 2015, LANCET HAEMATOL, V2, pE251, DOI 10.1016/S2352-3026(15)00074-5
   Omuro AMP, 2007, J NEURO-ONCOL, V85, P207, DOI 10.1007/s11060-007-9397-0
   Ostrom Quinn T, 2019, Neuro Oncol, V21, pv1, DOI 10.1093/neuonc/noz150
   Pels H, 2003, J CLIN ONCOL, V21, P4489, DOI 10.1200/JCO.2003.04.056
   Pels H, 2009, J NEURO-ONCOL, V91, P299, DOI 10.1007/s11060-008-9712-4
   Pulczynski EJ, 2015, HAEMATOLOGICA, V100, P534, DOI 10.3324/haematol.2014.108472
   Schorb E, 2017, BONE MARROW TRANSPL, V52, P1113, DOI 10.1038/bmt.2017.23
   Seidel S, 2019, NEUROL RES PRACT, V1, DOI 10.1186/s42466-019-0024-2
   Slavc I, 2018, MOL GENET METAB, V124, P184, DOI 10.1016/j.ymgme.2018.05.003
NR 25
TC 5
Z9 5
U1 0
U2 0
PU SAGE PUBLICATIONS LTD
PI LONDON
PA 1 OLIVERS YARD, 55 CITY ROAD, LONDON EC1Y 1SP, ENGLAND
SN 1756-2856
EI 1756-2864
J9 THER ADV NEUROL DISO
JI Ther. Adv. Neurol. Disord.
PD OCT
PY 2020
VL 13
AR 1756286420951087
DI 10.1177/1756286420951087
PG 12
WC Clinical Neurology
WE Science Citation Index Expanded (SCI-EXPANDED)
SC Neurosciences & Neurology
GA OF8VX
UT WOS:000581478900001
PM 33101460
OA Green Published, gold
DA 2024-06-03
ER

PT J
AU Tatarczuch, M
   Paul, E
   Gilberston, M
   Gregory, GP
   Tam, C
   Quach, H
   Bazargan, A
   Filshie, R
   Ku, M
   Tey, A
   Shortt, J
   Opat, S
AF Tatarczuch, Maciej
   Paul, Erin
   Gilberston, Michael
   Gregory, Gareth P.
   Tam, Constantine
   Hang Quach
   Bazargan, Ali
   Filshie, Robin
   Ku, Matthew
   Tey, Amanda
   Shortt, Jake
   Opat, Stephen
TI Excellent outcomes in older patients with primary CNS lymphoma treated
   with R-MPV/cytarabine without whole brain radiotherapy or autologous
   stem cell transplantation therapy
SO LEUKEMIA & LYMPHOMA
LA English
DT Article
DE Central nervous system neoplasms; lymphoma; non-Hodgkin; chemotherapy;
   radiotherapy; observational study; aged
ID NERVOUS-SYSTEM LYMPHOMA; CONSOLIDATION; METHOTREXATE; PROCARBAZINE;
   VINCRISTINE; CYTARABINE; RITUXIMAB; SURVIVAL; TRENDS
AB Primary CNS lymphoma (PCNSL) in immunocompetent patients is a disease of older adults who are often unsuitable for the high dose therapy or experience substantial morbidity from whole brain radiotherapy. As therapeutic studies in older patients are limited, there is a need for real world data to guide patient care. Here we report a series of 38 consecutive immunocompetent patients with PCNSL treated with curative intent using R-MPV/Ara-C with omission of consolidative radiotherapy in older patients. Outcomes for patients aged < 60 years and > 60 years were similar with overall response rates of 100% vs 85%, (p = .30), 4-year PFS of 81% vs 82% (p = .92) and 4-year OS of 80% vs 77% (p = .52) respectively. This study supports the premise that older patients with PCNSL can be effectively treated with sequential and response-adapted methotrexate (MTX) dosing without the need for WBRT or autologous stem cell transplantation (ASCT).
C1 [Tatarczuch, Maciej; Gilberston, Michael; Gregory, Gareth P.; Tey, Amanda; Shortt, Jake; Opat, Stephen] Monash Univ, Monash Haematol, Melbourne, Vic, Australia.
   [Tatarczuch, Maciej; Gilberston, Michael; Gregory, Gareth P.; Shortt, Jake; Opat, Stephen] Monash Univ, Monash Hlth, Sch Clin Sci, Melbourne, Vic, Australia.
   [Paul, Erin; Tam, Constantine; Hang Quach; Bazargan, Ali; Filshie, Robin; Ku, Matthew] St Vincents Hosp, Melbourne, Vic, Australia.
   [Paul, Erin; Tam, Constantine; Hang Quach; Bazargan, Ali; Ku, Matthew] Univ Melbourne, Melbourne, Vic, Australia.
C3 Monash University; Monash Health; Monash University; NSW Health; St
   Vincents Hospital Sydney; St Vincent's Health; St Vincent's Hospital
   Melbourne; University of Melbourne
RP Opat, S (corresponding author), Monash Hlth, Clin Haematol, Monash Haematol, Level 4,246 Clayton Rd, Melbourne, Vic 3168, Australia.
EM stephen.opat@monash.edu
RI Opat, Stephen/AFR-0783-2022
OI Opat, Stephen/0000-0002-0308-6458; QUACH, HANG/0000-0002-4796-3352;
   Bazargan, Ali/0000-0001-6566-6215; Paul, Erin/0000-0001-7007-699X;
   Gregory, Gareth/0000-0002-4170-0682; Gilbertson,
   Michael/0000-0001-5275-374X; Tam, Constantine/0000-0002-9759-5017; Ku,
   Matthew/0000-0002-9289-1335; , Amanda/0000-0002-7992-2838
CR Bessell EM, 2001, INT J RADIAT ONCOL, V50, P457, DOI 10.1016/S0360-3016(01)01451-1
   Ferreri A.J.M., 2017, LANCET HAEMATOLOGY, V4, pe137
   Ferreri AJM, 2003, J CLIN ONCOL, V21, P266, DOI 10.1200/JCO.2003.09.139
   Ferreri AJM, 2016, LANCET HAEMATOL, V3, pE217, DOI 10.1016/S2352-3026(16)00036-3
   Hallek M, 2018, BLOOD, V131, P2745, DOI 10.1182/blood-2017-09-806398
   Houillier C, 2017, J NEURO-ONCOL, V133, P315, DOI 10.1007/s11060-017-2435-7
   Martinez-Calle N, 2020, BRIT J HAEMATOL, V190, P394, DOI 10.1111/bjh.16592
   Morris PG, 2013, J CLIN ONCOL, V31, P3971, DOI 10.1200/JCO.2013.50.4910
   O'Neill BP, 2013, AM J HEMATOL, V88, P997, DOI 10.1002/ajh.23551
   Omuro AMP, 2005, ARCH NEUROL-CHICAGO, V62, P1595, DOI 10.1001/archneur.62.10.1595
   Omuro A, 2015, LANCET HAEMATOL, V2, pE251, DOI 10.1016/S2352-3026(15)00074-5
   Shiels MS, 2016, BRIT J HAEMATOL, V174, P417, DOI 10.1111/bjh.14073
   Swerdlow S. H, 2017, WHO CLASSIFICATION T
   Villano JL, 2011, BRIT J CANCER, V105, P1414, DOI 10.1038/bjc.2011.357
   Welch MR, 2012, NEURO-ONCOLOGY, V14, P82
   Zacher J, 2014, COCHRANE DB SYST REV, DOI 10.1002/14651858.CD009211.pub2
NR 16
TC 5
Z9 5
U1 0
U2 2
PU TAYLOR & FRANCIS LTD
PI ABINGDON
PA 2-4 PARK SQUARE, MILTON PARK, ABINGDON OR14 4RN, OXON, ENGLAND
SN 1042-8194
EI 1029-2403
J9 LEUKEMIA LYMPHOMA
JI Leuk. Lymphoma
PD JAN 2
PY 2021
VL 62
IS 1
BP 112
EP 117
DI 10.1080/10428194.2020.1821007
EA SEP 2020
PG 6
WC Oncology; Hematology
WE Science Citation Index Expanded (SCI-EXPANDED)
SC Oncology; Hematology
GA PR6MI
UT WOS:000573124100001
PM 32981406
DA 2024-06-03
ER

PT J
AU Waldera-Lupa, DM
   Poschmann, G
   Kirchgaessler, N
   Etemad-Parishanzadeh, O
   Baberg, F
   Brocksieper, M
   Seidel, S
   Kowalski, T
   Brunn, A
   Haghikia, A
   Gold, R
   Stefanski, A
   Deckert, M
   Schlegel, U
   Stühler, K
AF Waldera-Lupa, Daniel M.
   Poschmann, Gereon
   Kirchgaessler, Nina
   Etemad-Parishanzadeh, Omid
   Baberg, Falk
   Brocksieper, Mareike
   Seidel, Sabine
   Kowalski, Thomas
   Brunn, Anna
   Haghikia, Aiden
   Gold, Ralf
   Stefanski, Anja
   Deckert, Martina
   Schlegel, Uwe
   Stuhler, Kai
TI A Multiplex Assay for the Stratification of Patients with Primary
   Central Nervous System Lymphoma Using Targeted Mass Spectrometry
SO CANCERS
LA English
DT Article
DE primary central nervous system lymphomas; secondary central nervous
   system lymphomas; multiple sclerosis; glioma; cerebrospinal fluid;
   biomarker; diagnosis; proteomics
ID CSF SOLUBLE CD27; CEREBROSPINAL-FLUID; PROTEIN; DIAGNOSIS;
   INTERLEUKIN-10; BIOMARKER; FEATURES
AB Primary central nervous system lymphomas (PCNSL) account for approximately 2% to 3% of all primary brain tumors. Until now, neuropathological tumor tissue analysis, most frequently gained by stereotactic biopsy, is still the diagnostic gold standard. Here, we rigorously analyzed two independent patient cohorts comprising the clinical entities PCNSL (n= 47), secondary central nervous system lymphomas (SCNSL;n= 13), multiple sclerosis (MS,n= 23), glioma (n= 10), other tumors (n= 17) and tumor-free controls (n= 21) by proteomic approaches. In total, we identified more than 1220 proteins in the cerebrospinal fluid (CSF) and validated eight candidate biomarkers by a peptide-centric approach in an independent patient cohort (n= 63). Thus, we obtained excellent diagnostic accuracy for the stratification between PCNSL, MS and glioma patients as well as tumor-free controls for three peptides originating from the three proteins VSIG4, GPNMB4 and APOC2. The combination of all three biomarker candidates resulted in diagnostic accuracy with an area under the curve (AUC) of 0.901 (PCNSL vs. MS), AUC of 0.953 (PCNSL vs. glioma) and AUC 0.850 (PCNSL vs. tumor-free control). In summary, the determination of VSIG4, GPNMB4 and APOC2 in CSF as novel biomarkers for supporting the diagnosis of PCNSL is suggested.
C1 [Waldera-Lupa, Daniel M.; Poschmann, Gereon; Kirchgaessler, Nina; Etemad-Parishanzadeh, Omid; Baberg, Falk; Brocksieper, Mareike; Stuhler, Kai] Heinrich Heine Univ, Med Fac, Inst Mol Med, D-40225 Dusseldorf, Germany.
   [Seidel, Sabine; Kowalski, Thomas; Schlegel, Uwe] Ruhr Univ Bochum, Dept Neurol, Knappschaftskrankenhaus, D-44789 Bochum, Germany.
   [Brunn, Anna; Deckert, Martina] Univ Cologne, Fac Med, Inst Neuropathol, D-50937 Cologne, Germany.
   [Brunn, Anna; Deckert, Martina] Univ Cologne, Univ Hosp Cologne, D-50937 Cologne, Germany.
   [Haghikia, Aiden; Gold, Ralf] Ruhr Univ Bochum, St Josef Hosp, Dept Neurol, D-44789 Bochum, Germany.
   [Stefanski, Anja; Stuhler, Kai] Heinrich Heine Univ Dusseldorf, Mol Prote Lab, Biol Med Forsch Zentrum, D-40225 Dusseldorf, Germany.
C3 Heinrich Heine University Dusseldorf; Ruhr University Bochum; University
   of Cologne; University of Cologne; Ruhr University Bochum; Heinrich
   Heine University Dusseldorf
RP Stühler, K (corresponding author), Heinrich Heine Univ, Med Fac, Inst Mol Med, D-40225 Dusseldorf, Germany.; Stühler, K (corresponding author), Heinrich Heine Univ Dusseldorf, Mol Prote Lab, Biol Med Forsch Zentrum, D-40225 Dusseldorf, Germany.
EM daniel.waldera@hhu.de; gereon.poschmann@hhu.de;
   Nina.Kirchgaessler@hhu.de; Omid.Etemad-Parishanzadeh@hhu.de;
   f.baberg@web.de; Mareike.Brocksieper@hhu.de; Sabine.Seidel@kk-bochum.de;
   thomas.kowalski@kk-bochum.de; anna.brunn@uni-koeln.de;
   aiden.haghikia@rub.de; r.gold@klinikum-bochum.de; Anja.Stefanski@hhu.de;
   neuropatho@uni-koeln.de; uwe.schlegel@kk-bochum.de;
   kai.stuehler@uni-duesseldorf.de
RI Haghikia, Aiden/AAE-2427-2021; Seidel, Sabine/HMW-0156-2023; Brunn,
   Anna/IXW-8519-2023
OI Poschmann, Gereon/0000-0003-2448-0611; Haghikia,
   Aiden/0000-0001-9629-3298
FU Deutsche Forschungsgemeinschaft [STU 486/5-1, SCHL 268/4-1, CRC 1208];
   Wilhelm Sander-Stiftung [2011.092.2]
FX This study was funded by Deutsche Forschungsgemeinschaft grants STU
   486/5-1 (to K.S, LZ) and SCHL 268/4-1 (to U.S.); CRC 1208, project Z01
   (to K.S. and D.W.L.), Wilhelm Sander-Stiftung (Project-Nr. 2011.092.2.,
   to M.D.).
CR Bandari PS, 2003, REGUL PEPTIDES, V111, P169, DOI 10.1016/S0167-0115(02)00288-4
   Batchelor T, 2006, J CLIN ONCOL, V24, P1281, DOI 10.1200/JCO.2005.04.8819
   Camilleri-Broet S, 1998, AM J CLIN PATHOL, V110, P607, DOI 10.1093/ajcp/110.5.607
   Chang YCI, 2013, STAT MED, V32, P1893, DOI 10.1002/sim.5616
   Deckert M, 2011, LEUKEMIA, V25, P1797, DOI 10.1038/leu.2011.169
   Duletic AN, 2008, INT J LAB HEMATOL, V30, P230, DOI 10.1111/j.1751-553X.2007.00951.x
   Fischer L, 2009, CLIN CANCER RES, V15, P5968, DOI 10.1158/1078-0432.CCR-09-0108
   Hüettenhain R, 2019, MOL CELL PROTEOMICS, V18, P1836, DOI 10.1074/mcp.RA118.001221
   de la Peña MDJ, 2017, CURR PROBL DIAGN RAD, V46, P136, DOI 10.1067/j.cpradiol.2016.04.004
   Kei AA, 2012, METABOLISM, V61, P906, DOI 10.1016/j.metabol.2011.12.002
   Kersten MJ, 1996, BLOOD, V87, P1985, DOI 10.1182/blood.V87.5.1985.1985
   Korfel A, 2013, NAT REV NEUROL, V9, P317, DOI 10.1038/nrneurol.2013.83
   Kuan CT, 2006, CLIN CANCER RES, V12, P1970, DOI 10.1158/1078-0432.CCR-05-2797
   Magliozzi R, 2020, MULT SCLER J, V26, P582, DOI 10.1177/1352458519871818
   Martin NA, 2018, PLOS ONE, V13, DOI 10.1371/journal.pone.0202530
   Murase S, 1998, CANCER LETT, V132, P181, DOI 10.1016/S0304-3835(98)00181-5
   Murase S, 2000, NEUROL RES, V22, P434
   O'Neill BP, 2013, AM J HEMATOL, V88, P997, DOI 10.1002/ajh.23551
   Plotkin SR, 2001, LANCET ONCOL, V2, P455
   Roy S, 2008, J CLIN ONCOL, V26, P96, DOI 10.1200/JCO.2007.12.1053
   Rubenstein JL, 2013, BLOOD, V121, P4740, DOI 10.1182/blood-2013-01-476333
   Sasayama T, 2012, NEURO-ONCOLOGY, V14, P368, DOI 10.1093/neuonc/nor203
   Seidel S, 2019, EXPERT REV ANTICANC, V19, P909, DOI 10.1080/14737140.2019.1677157
   Vogt L, 2006, J CLIN INVEST, V116, P2817, DOI 10.1172/JCI25673
   Waldera-Lupa DM, 2017, ONCOTARGET, V8, P110118, DOI 10.18632/oncotarget.22654
   Wang Q, 2017, P NATL ACAD SCI USA, V114, P13519, DOI 10.1073/pnas.1712731114
   Zetterberg H, 2009, J CLIN ONCOL, V27, P2302, DOI 10.1200/JCO.2008.19.8598
NR 27
TC 5
Z9 6
U1 0
U2 8
PU MDPI
PI BASEL
PA ST ALBAN-ANLAGE 66, CH-4052 BASEL, SWITZERLAND
EI 2072-6694
J9 CANCERS
JI Cancers
PD JUL
PY 2020
VL 12
IS 7
AR 1732
DI 10.3390/cancers12071732
PG 19
WC Oncology
WE Science Citation Index Expanded (SCI-EXPANDED)
SC Oncology
GA MW6ZX
UT WOS:000557183200001
PM 32610669
OA Green Published
DA 2024-06-03
ER

PT J
AU Bromberg, JEC
   van der Meulen, M
   Doorduijn, JK
AF Bromberg, Jacoline E. C.
   van der Meulen, Matthijs
   Doorduijn, Jeanette K.
TI The Role of Rituximab in Primary Central Nervous System Lymphoma
SO CURRENT ONCOLOGY REPORTS
LA English
DT Review
DE PCNSL; Rituximab; Treatment; Central nervous system; Lymphoma
ID PRIMARY CNS LYMPHOMA; HIGH-DOSE METHOTREXATE; WHOLE-BRAIN RADIOTHERAPY;
   STEM-CELL TRANSPLANT; COMBINATION CHEMOTHERAPY; IMPROVED SURVIVAL;
   CYTARABINE; PROCARBAZINE; VINCRISTINE; THERAPY
AB Purpose of ReviewThe treatment of primary central nervous system lymphoma (PCNSL) is still under debate. One of the issues is the role of rituximab in improving the outcome. Here, we summarize the existing evidence, and comment on the literature on this topic.Recent FindingsTwo randomized controlled studies have been published recently, with conflicting results. Although the evidence of the benefit of rituximab is limited, it is already incorporated into many treatment regimens, both in studies and in standard clinical practice.SummaryThe use of rituximab in PCNSL is still a matter of debate. A positive effect on the outcome is uncertain. However, there are no clinical signs of significantly increased toxicity. The uncertain positive effect should therefore be weighed against the increased costs of the treatment.
C1 [Bromberg, Jacoline E. C.; van der Meulen, Matthijs] Erasmus MC Canc Ctr, Dept Neurooncol, Postbus 2040, NL-3000 CA Rotterdam, Netherlands.
   [Doorduijn, Jeanette K.] Erasmus MC Canc Ctr, Dept Hematol, Postbus 2040, NL-3000 CA Rotterdam, Netherlands.
C3 Erasmus University Rotterdam; Erasmus MC; Erasmus MC Cancer Institute;
   Erasmus University Rotterdam; Erasmus MC; Erasmus MC Cancer Institute
RP Doorduijn, JK (corresponding author), Erasmus MC Canc Ctr, Dept Hematol, Postbus 2040, NL-3000 CA Rotterdam, Netherlands.
EM J.doorduijn@erasmusmc.nl
OI Doorduijn, Jeanette/0000-0002-1014-0918; Bromberg,
   Jacoline/0000-0002-3830-7142
CR Birnbaum T, 2012, J NEURO-ONCOL, V109, P285, DOI 10.1007/s11060-012-0891-7
   Bromberg JEC, 2019, LANCET ONCOL, V20, P216, DOI 10.1016/S1470-2045(18)30747-2
   Chamberlain MC, 2010, NEURO-ONCOLOGY, V12, P736, DOI 10.1093/neuonc/noq011
   Chen C, 2019, CANCER MED-US, V8, P1359, DOI 10.1002/cam4.1906
   Da Broi M, 2018, BLOOD CELL MOL DIS, V73, P25, DOI 10.1016/j.bcmd.2018.08.005
   DeAngelis LM, 2002, J CLIN ONCOL, V20, P4643, DOI 10.1200/JCO.2002.11.013
   Estephan F, 2019, J NEURO-ONCOL, V145, P461, DOI 10.1007/s11060-019-03279-9
   Ferreri AJM, 2016, LANCET HAEMATOL, V3, pE217, DOI 10.1016/S2352-3026(16)00036-3
   Ferreri AJM, 2009, LANCET, V374, P1512, DOI 10.1016/S0140-6736(09)61416-1
   Feugier P, 2005, J CLIN ONCOL, V23, P4117, DOI 10.1200/JCO.2005.09.131
   Fritsch K, 2017, LEUKEMIA, V31, P846, DOI 10.1038/leu.2016.334
   Fritsch K, 2011, ANN ONCOL, V22, P2080, DOI 10.1093/annonc/mdq712
   Gregory G, 2013, NEURO-ONCOLOGY, V15, P1068, DOI 10.1093/neuonc/not032
   Holdhoff M, 2014, NEUROLOGY, V83, P235, DOI 10.1212/WNL.0000000000000593
   Houillier C, 2019, J CLIN ONCOL, V37, P823, DOI 10.1200/JCO.18.00306
   Houillier C, 2017, J NEURO-ONCOL, V133, P315, DOI 10.1007/s11060-017-2435-7
   Kansara R, 2015, AM J HEMATOL, V90, P1149, DOI 10.1002/ajh.24204
   Madle M, 2015, ANN HEMATOL, V94, P1853, DOI 10.1007/s00277-015-2470-4
   Mead GM, 2000, CANCER, V89, P1359, DOI 10.1002/1097-0142(20000915)89:6<1359::AID-CNCR21>3.0.CO;2-9
   Mocikova H, 2016, LEUKEMIA LYMPHOMA, V57, P2777, DOI 10.3109/10428194.2016.1167203
   Morris PG, 2013, J CLIN ONCOL, V31, P3971, DOI 10.1200/JCO.2013.50.4910
   Omuro A, 2015, LANCET HAEMATOL, V2, pE251, DOI 10.1016/S2352-3026(15)00074-5
   Omuro A, 2015, BLOOD, V125, P1403, DOI 10.1182/blood-2014-10-604561
   Omuro AMP, 2007, J NEURO-ONCOL, V85, P207, DOI 10.1007/s11060-007-9397-0
   Pfreundschuh M, 2006, LANCET ONCOL, V7, P379, DOI 10.1016/S1470-2045(06)70664-7
   Poortmans PMP, 2003, J CLIN ONCOL, V21, P4483, DOI 10.1200/JCO.2003.03.108
   Rubenstein JL, 2013, J CLIN ONCOL, V31, P3061, DOI 10.1200/JCO.2012.46.9957
   Rubenstein JL, 2003, BLOOD, V101, P466, DOI 10.1182/blood-2002-06-1636
   Schmitt AM, 2019, HEMATOL ONCOL, V37, P548, DOI 10.1002/hon.2666
   Schorb E, 2016, BMC CANCER, V16, DOI 10.1186/s12885-016-2311-4
   Shah GD, 2007, J CLIN ONCOL, V25, P4730, DOI 10.1200/JCO.2007.12.5062
   Sun XF, 2017, ONCOTARGET, V8, P49156, DOI 10.18632/oncotarget.17101
   Swerdlow S. H, 2017, WHO CLASSIFICATION T
   Swinnen LJ, 2018, ONCOTARGET, V9, P766, DOI 10.18632/oncotarget.22332
   Thiel E, 2010, LANCET ONCOL, V11, P1036, DOI 10.1016/S1470-2045(10)70229-1
   van der Meulen M, 2019, NEURO-ONCOLOGY, V21, P13, DOI 10.1093/neuonc/noz126.044
   van der Meulen M, 2017, LEUKEMIA, V31, P1822, DOI 10.1038/leu.2017.128
   van der Meulen M, 2019, NEURO-ONCOLOGY, V21, P159
   Villano JL, 2011, BRIT J CANCER, V105, P1414, DOI 10.1038/bjc.2011.357
   Wu JJ, 2018, J NEURO-ONCOL, V140, P427, DOI 10.1007/s11060-018-2970-x
NR 40
TC 5
Z9 5
U1 0
U2 1
PU SPRINGER
PI NEW YORK
PA ONE NEW YORK PLAZA, SUITE 4600, NEW YORK, NY, UNITED STATES
SN 1523-3790
EI 1534-6269
J9 CURR ONCOL REP
JI Curr. Oncol. Rep.
PD JUN 29
PY 2020
VL 22
IS 8
DI 10.1007/s11912-020-00941-8
PG 6
WC Oncology
WE Science Citation Index Expanded (SCI-EXPANDED)
SC Oncology
GA MG7GN
UT WOS:000546197800002
PM 32602069
OA Green Published, hybrid
DA 2024-06-03
ER

PT J
AU Mahajan, A
   Brunson, A
   Keegan, THM
   Rosenberg, A
   Wun, T
AF Mahajan, Anjlee
   Brunson, Ann
   Keegan, Theresa H. M.
   Rosenberg, Aaron
   Wun, Ted
TI High incidence of venous thromboembolism and major bleeding in patients
   with primary CNS lymphoma
SO LEUKEMIA & LYMPHOMA
LA English
DT Article
DE Venous thromboembolism; CNS lymphoma; major bleeding
ID IMMORTAL TIME; BRAIN-TUMORS; SURVIVAL; HEMORRHAGE; RISK
AB Venous thromboembolism (VTE) and major bleeding in primary central nervous system lymphoma (PCNSL) patients are not well described. We identified 992 PCNSL patients using the California Cancer Registry (2005-2014). The cumulative incidence of VTE and major bleeding was determined using California hospitalization data. The 12-month cumulative incidence of VTE was 13.6% (95% confidence interval (CI) 11.5-15.8%); chemotherapy and radiation therapy were associated with increased risk of VTE (hazard ratio (HR) 2.41, CI 1.31-4.46 and HR 1.56, CI 1.08-2.25, respectively). The 12-month cumulative incidence of major bleeding was 12.4% (CI 10.1-14.6%). Pulmonary embolism (PE) and proximal deep vein thrombosis were associated with increased risk of major bleeding, likely due to anticoagulation. PE (HR 1.61, CI 1.11-2.33,p=.011) and major bleeding (HR 2.36, CI 1.82-3.06,p<.0001) were associated with increased mortality. This study highlights the high incidence of both VTE and major bleeding and the significant impact on survival for PCNSL patients.
C1 [Mahajan, Anjlee; Brunson, Ann; Keegan, Theresa H. M.; Rosenberg, Aaron; Wun, Ted] Univ Calif Davis, Sch Med, Div Hematol & Oncol, Ctr Oncol Hematol Outcomes Res & Training COHORT, Sacramento, CA 95817 USA.
   [Wun, Ted] Univ Calif Davis, UC Davis Clin & Translat Sci Ctr, Davis, CA 95616 USA.
C3 University of California System; University of California Davis;
   University of California System; University of California Davis
RP Mahajan, A (corresponding author), UC Davis Comprehens Canc Ctr, Div Hematol Oncol, 4501 X St,Suite 3016, Sacramento, CA 95817 USA.
EM anmahajan@ucdavis.edu
RI Wun, Ted/AAV-8140-2020
OI Wun, Ted/0000-0001-6383-7172; Rosenberg, Aaron/0000-0003-0714-734X;
   Mahajan, Anjlee/0000-0003-1716-1516
FU National Center for Advancing Translational Science (NCATS), NIH [UL1
   TR00001860]; UC Davis Paul Calabresi Career Development Award for
   Clinical Oncology - National Cancer Institute/National Institutes of
   Health [5K12-CA138464]; California Department of Public Health [103885];
   Centers for Disease Control and Prevention's (CDC) National Program of
   Cancer Registries [5NU58DP006344]; National Cancer Institute's
   Surveillance, Epidemiology and End Results Program [HHSN261201800032I,
   HHSN261201800015I, HHSN261201800009I]
FX This study is supported by UL1 TR00001860, National Center for Advancing
   Translational Science (NCATS), NIH (TW) and by the UC Davis Paul
   Calabresi Career Development Award for Clinical Oncology as funded by
   the National Cancer Institute/National Institutes of Health through
   grant #5K12-CA138464 (ASR). The collection of cancer incidence data used
   in this study was supported by the California Department of Public
   Health pursuant to California Health and Safety Code Section 103885;
   Centers for Disease Control and Prevention's (CDC) National Program of
   Cancer Registries, under cooperative agreement 5NU58DP006344; the
   National Cancer Institute's Surveillance, Epidemiology and End Results
   Program under contract HHSN261201800032I awarded to the University of
   California, San Francisco, contract HHSN261201800015I awarded to the
   University of Southern California, and contract HHSN261201800009I
   awarded to the Public Health Institute.
CR [Anonymous], 2011, SURVIVAL ANAL USING
   Austin PC, 2016, CIRCULATION, V133, P601, DOI 10.1161/CIRCULATIONAHA.115.017719
   Brandes AA, 1997, EUR J CANCER, V33, P1592, DOI 10.1016/S0959-8049(97)00167-6
   Brunson AK, 2018, INT C THROMB HEM ISS
   Byun JM, 2019, THROMB RES, V183, P131, DOI 10.1016/j.thromres.2019.10.002
   Chew HK, 2006, ARCH INTERN MED, V166, P458
   Clark TG, 2003, BRIT J CANCER, V89, P232, DOI 10.1038/sj.bjc.6601118
   Falanga A, 2009, J CLIN ONCOL, V27, P4848, DOI 10.1200/JCO.2009.22.8197
   Fang MC, 2011, J AM COLL CARDIOL, V58, P395, DOI 10.1016/j.jacc.2011.03.031
   Giobbie-Hurder A, 2013, J CLIN ONCOL, V31, P2963, DOI 10.1200/JCO.2013.49.5283
   Goldschmidt N, 2003, CANCER, V98, P1239, DOI 10.1002/cncr.11623
   Hoffman S, 2006, NEURO-ONCOLOGY, V8, P27, DOI 10.1215/S1522851705000323
   Levesque LE, 2010, BMJ-BRIT MED J, V340, pb5087, DOI [10.1136/bmj.b5087, DOI 10.1136/BMJ.B5087]
   Liu JN, 2012, KIDNEY INT, V81, P341, DOI 10.1038/ki.2011.388
   Mahajan A, 2015, BLOOD, V126, P4458
   Mahajan A, 2014, THROMB RES, V133, pS23, DOI 10.1016/S0049-3848(14)50004-7
   Mantia C, 2017, BLOOD, V129, P3379, DOI 10.1182/blood-2017-02-767285
   Marras LC, 2000, CANCER, V89, P640, DOI 10.1002/1097-0142(20000801)89:3<640::AID-CNCR20>3.0.CO;2-E
   Perry JR, 2010, J THROMB HAEMOST, V8, P1959, DOI 10.1111/j.1538-7836.2010.03973.x
   Poudel SK, 2020, J THROMB HAEMOST, V18, P651, DOI 10.1111/jth.14700
   Ravi G, 2014, BLOOD, V124, DOI 10.1182/blood.V124.21.34.34
   Schemper M, 1996, CONTROL CLIN TRIALS, V17, P343, DOI 10.1016/0197-2456(96)00075-X
   Schoenman JA, 2007, MED CARE RES REV, V64, P449, DOI 10.1177/1077558707301963
   Semrad TJ, 2007, J NEUROSURG, V106, P601, DOI 10.3171/jns.2007.106.4.601
   Tao L, 2014, BLOOD, V123, P3553, DOI 10.1182/blood-2013-07-517110
   Villano JL, 2011, BRIT J CANCER, V105, P1414, DOI 10.1038/bjc.2011.357
   WAKAI S, 1982, NEUROSURGERY, V10, P437, DOI 10.1227/00006123-198204000-00004
   White RH, 2010, THROMB RES, V126, P61, DOI 10.1016/j.thromres.2010.03.009
   White RH, 2009, THROMB RES, V123, pS11, DOI 10.1016/S0049-3848(09)70136-7
   Yost K, 2001, CANCER CAUSE CONTROL, V12, P703, DOI 10.1023/A:1011240019516
   Zwicker JI, 2016, J THROMB HAEMOST, V14, P1736, DOI 10.1111/jth.13387
NR 31
TC 5
Z9 6
U1 0
U2 1
PU TAYLOR & FRANCIS LTD
PI ABINGDON
PA 2-4 PARK SQUARE, MILTON PARK, ABINGDON OR14 4RN, OXON, ENGLAND
SN 1042-8194
EI 1029-2403
J9 LEUKEMIA LYMPHOMA
JI Leuk. Lymphoma
PD SEP 18
PY 2020
VL 61
IS 11
BP 2605
EP 2613
DI 10.1080/10428194.2020.1780584
EA JUN 2020
PG 9
WC Oncology; Hematology
WE Science Citation Index Expanded (SCI-EXPANDED)
SC Oncology; Hematology
GA OU3JT
UT WOS:000547299100001
PM 32573292
DA 2024-06-03
ER

PT J
AU Su, M
   Huang, DH
   Sun, LQ
   Dong, Z
   Wu, L
   Yu, SY
AF Su, Min
   Huang, Dehui
   Sun, Liuqing
   Dong, Zhao
   Wu, Lei
   Yu, Shengyuan
TI A diagnostic challenge of primary Central nervous system lymphoma: from
   the eyes to the brain
SO INTERNATIONAL JOURNAL OF NEUROSCIENCE
LA English
DT Article
DE primary central nervous system lymphoma (PCNSL); primary vitreoretinal
   lymphoma (PVRL); diagnosis strategies; biopsy; sentinel lesion;
   interleukin-10 (IL-10)
ID POPULATION; FLUID
AB Background:Being a subtype of primary central nervous system lymphoma (PCNSL), primary vitreoretinal lymphoma (PVRL) is a rare and fatal intraocular malignancy manifesting as blurred vision and floaters, and is usually combined with, or eventually progresses to, central nervous system lesions. The diagnosis of PVRL/PCNSL remains challenging because of the nonspecific clinical features and diagnostic dependency on biopsy. Case presentation:In this paper, we present the clinical, imaging, laboratory, brain biopsy, and vitreous biopsy findings of a 56-year-old immunocompetent woman who presented with blurred vision of the left eye, but which rapidly evolved into lesions of the central nervous system. The dramatic changes on brain imaging and the undiagnostic brain and vitreous biopsy results presented great challenges for the diagnosis. PCNSL was eventually presumed according to comprehensive consideration of the disease progression pattern, the characteristic neuroimaging, and molecular hints. Conclusions:PCNSL is a highly invasive tumor, and timely diagnosis is the key point in clinical practice. However, the requirement for biopsy and the existence of sentinel lesions impedes the diagnosis. Therefore, follow-up and repeated biopsy is always necessary for a definitive diagnosis. This case indicates that a complete evaluation of neuroimaging, ophthalmic testing, cytologic examination of the cerebrospinal fluid, diagnostic vitrectomy, and brain biopsy are essential for diagnosis of PCNSL. Moreover, molecular and cytokine analyses are useful adjuncts to the diagnostic cytology. Of note, the analysis of cytokine levels (IL-10/IL-6) is an important auxiliary diagnostic strategy in the diagnosis of diffuse large B-cell lymphoma.
C1 [Su, Min; Huang, Dehui; Dong, Zhao; Wu, Lei; Yu, Shengyuan] Chinese Peoples Liberat Army Gen Hosp, Med Ctr 1, Dept Neurol, Beijing, Peoples R China.
   [Sun, Liuqing] Chinese Peoples Liberat Army Gen Hosp, Hainan Branch, Dept Neurol, Sanya, Hainan, Peoples R China.
C3 Chinese People's Liberation Army General Hospital; Chinese People's
   Liberation Army General Hospital
RP Wu, L (corresponding author), Chinese Peoples Liberat Army Gen Hosp, Dept Neurol, Beijing, Peoples R China.
EM wlyingsh@163.com
RI jing, wang/KCZ-2144-2024; Wu, Yiping/JJF-6185-2023; dong,
   zhao/JHS-9392-2023
OI Wu, Yiping/0009-0000-6223-5786; 
FU Support Fund for Clinical Research of Chinese PLA General Hospital
   [2017FC-TSYS-3021]; Science and Technological Innovation Nursery Fund of
   Chinese PLA General Hospital [16KMM09]
FX This work was supported by the Support Fund for Clinical Research of
   Chinese PLA General Hospital (grant number 2017FC-TSYS-3021) and the
   Science and Technological Innovation Nursery Fund of Chinese PLA General
   Hospital (grant number 16KMM09) for textcheck and publication fees.
CR Alderson L, 1996, J NEUROL NEUROSUR PS, V60, P102, DOI 10.1136/jnnp.60.1.102
   Calli C, 2006, EUR J RADIOL, V58, P394, DOI 10.1016/j.ejrad.2005.12.032
   Chamberlain MC, 2015, NEUROLOGY, V84, P758, DOI 10.1212/01.wnl.0000461333.55612.f2
   Chan CC, 2011, ONCOLOGIST, V16, P1589, DOI 10.1634/theoncologist.2011-0210
   Choi SM, 2018, ANN DIAGN PATHOL, V37, P67, DOI 10.1016/j.anndiagpath.2018.09.011
   Citterio G, 2018, EXPERT REV NEUROTHER, V18, P379, DOI 10.1080/14737175.2018.1462700
   De Graaff HJ, 2013, JAMA NEUROL, V70, P915, DOI 10.1001/jamaneurol.2013.2016
   Fox CP, 2019, BRIT J HAEMATOL, V184, P348, DOI 10.1111/bjh.15661
   Gerstner ER, 2010, ARCH NEUROL-CHICAGO, V67, P291, DOI 10.1001/archneurol.2010.3
   Haldorsen IS, 2011, AM J NEURORADIOL, V32, P984, DOI 10.3174/ajnr.A2171
   Javier R, 2018, DIAGN PATHOL, V13, DOI 10.1186/s13000-018-0717-9
   Kimura K, 2012, JPN J OPHTHALMOL, V56, P383, DOI 10.1007/s10384-012-0150-7
   Küker W, 2002, J NEUROL, V249, P1713, DOI 10.1007/s00415-002-0919-6
   Manoj N, 2014, NEUROL INDIA, V62, P19, DOI 10.4103/0028-3886.128272
   Panageas KS, 2005, CANCER-AM CANCER SOC, V104, P2466, DOI 10.1002/cncr.21481
   Pochat-Cotilloux C, 2018, RETINA-J RET VIT DIS, V38, P773, DOI 10.1097/IAE.0000000000001922
   Rigau V, 2011, BRAIN PATHOL, V21, P633, DOI 10.1111/j.1750-3639.2011.00491.x
   Sagoo MS, 2014, SURV OPHTHALMOL, V59, P503, DOI 10.1016/j.survophthal.2013.12.001
   Wang L, 2017, LEUKEMIA LYMPHOMA, V58, P2452, DOI 10.1080/10428194.2017.1289523
   Wang YJ, 2011, INT J MOL SCI, V12, P5684, DOI 10.3390/ijms12095684
   Zacharia TT, 2008, J NEUROIMAGING, V18, P411, DOI 10.1111/j.1552-6569.2007.00231.x
   Zhou Min, 2016, Taiwan J Ophthalmol, V6, P170, DOI 10.1016/j.tjo.2016.05.002
NR 22
TC 5
Z9 6
U1 0
U2 6
PU TAYLOR & FRANCIS LTD
PI ABINGDON
PA 2-4 PARK SQUARE, MILTON PARK, ABINGDON OR14 4RN, OXON, ENGLAND
SN 0020-7454
EI 1563-5279
J9 INT J NEUROSCI
JI Int. J. Neurosci.
PD NOV 2
PY 2021
VL 131
IS 11
BP 1139
EP 1145
DI 10.1080/00207454.2020.1773822
EA MAY 2020
PG 7
WC Neurosciences
WE Science Citation Index Expanded (SCI-EXPANDED)
SC Neurosciences & Neurology
GA WN9HC
UT WOS:000542014100001
PM 32449877
DA 2024-06-03
ER

PT J
AU Kim, HO
   Kim, JS
   Kim, SO
   Chae, SY
   Oh, SJ
   Seo, M
   Lee, SH
   Oh, JS
   Ryu, JS
   Huh, JR
   Kim, JH
AF Kim, Hye Ok
   Kim, Jae Seung
   Kim, Seon-Ok
   Chae, Sun Young
   Oh, Seung Jun
   Seo, Minjung
   Lee, Suk Hyun
   Oh, Jungsu S.
   Ryu, Jin-Sook
   Huh, Joo-ryung
   Kim, Jeong Hoon
TI Clinicopathological characteristics of primary central nervous system
   lymphoma with low <SUP>18</SUP>F-fludeoxyglucose uptake on brain
   positron emission tomography
SO MEDICINE
LA English
DT Article
DE F-18-fludeoxyglucose positron emission tomography; characteristic;
   multiple myeloma oncogene 1; primary central nervous system lymphoma
ID PRIMARY CNS LYMPHOMA; CELL LYMPHOMA; F-18-FDG PET; C-MYC; EXPRESSION;
   ADOLESCENTS; DIAGNOSIS; CHILDREN; MUM1
AB Primary central nervous system lymphoma (PCNSL) typically shows a strong uptake of(18)F-fludeoxyglucose (FDG) imaged by positron emission tomography (PET). Uncommonly, PCNSL demonstrates a low uptake on FDG PET. We investigated the clinicopathological characteristics of the unusual cases of PCNSL with low FDG uptake. We retrospectively enrolled 104 consecutive patients with newly diagnosed PCNSL who underwent baseline brain FDG PET. The degree of FDG uptake of PCNSL was visually scored by 4 grades (0, <= contralateral white matter; 1, >contralateral white matter and <contralateral gray matter; 2, = contralateral gray matter; 3, >contralateral gray matter). Grades 0-2 were considered as PCNSL with low uptake. We investigated association of low uptake of PCNSL with the following clinicopathological factors: age, sex, steroid treatment, lactate dehydrogenase level, cerebrospinal fluid protein level, condition of PET scanning, immunohistochemical markers (cluster of differentiation 10 [CD10], B-cell lymphoma 6 [BCL-6], B-cell lymphoma 2 [BCL-2], multiple myeloma oncogene 1 [MUM1], Epstein-Barr virus [EBV] protein, and Ki67), location of lesions, tumor size, multiplicity of lesions, involvement of deep brain structures, and cystic or necrotic appearance of lesions. Of the 104 patients with PCNSL, 14 patients (13.5%) showed PCNSL with low FDG uptake on PET. Among various clinicopathological factors, MUM1 negativity was the only factor associated with low FDG uptake PCNSL by univariate (P = .002) and multivariate analysis (P = .007). This study suggests that the different clinicopathological characteristics between patients with high uptake and low uptake of PCNSL on FDG PET is closely associated with lack of MUM1, a protein known to be a crucial regulator of B-cell development and tumorigenesis.
C1 [Kim, Hye Ok] Ewha Womans Univ, Coll Med, Dept Nucl Med, Seoul, South Korea.
   [Kim, Jae Seung; Chae, Sun Young; Oh, Seung Jun; Seo, Minjung; Oh, Jungsu S.; Ryu, Jin-Sook] Ulsan Univ Hosp, Dept Nucl Med, Seoul, South Korea.
   [Kim, Seon-Ok] Ulsan Univ Hosp, Dept Clin Epidemiol & Biostat, Seoul, South Korea.
   [Lee, Suk Hyun] Hallym Univ, Coll Med, Kangnam Sacred Heart Hosp, Dept Radiol,Div Nucl Med, Seoul, South Korea.
   [Huh, Joo-ryung] Univ Ulsan, Asan Med Ctr, Coll Med, Dept Pathol, Seoul, South Korea.
   [Kim, Jeong Hoon] Univ Ulsan, Asan Med Ctr, Coll Med, Dept Neurosurg, Seoul, South Korea.
   [Kim, Jae Seung; Chae, Sun Young; Oh, Seung Jun; Oh, Jungsu S.; Ryu, Jin-Sook] Univ Ulsan, Asan Med Ctr, Coll Med, Dept Nucl Med, 88 Olymp Ro 43 Gil, Seoul 138736, South Korea.
C3 Ewha Womans University; University of Ulsan; Ulsan University Hospital;
   University of Ulsan; Ulsan University Hospital; Hallym University;
   University of Ulsan; Asan Medical Center; University of Ulsan; Asan
   Medical Center; University of Ulsan; Asan Medical Center
RP Kim, JS (corresponding author), Univ Ulsan, Asan Med Ctr, Coll Med, Dept Nucl Med, 88 Olymp Ro 43 Gil, Seoul 138736, South Korea.
EM jaeskim@amc.seoul.kr
RI LEE, SUK HYUN/GNP-8159-2022
OI LEE, SUK HYUN/0000-0003-4580-3918; Kim, Hye Ok/0000-0002-9983-7438; Kim,
   Seonok/0000-0001-9010-5460
FU Korea Health Technology RAMP;D Project through the Korea Health Industry
   Development Institute (KHIDI) - Ministry of Health AMP; Welfare,
   Republic of Korea [HI18C2383]
FX This research was supported by a grant of the Korea Health Technology
   R&D Project through the Korea Health Industry Development Institute
   (KHIDI), funded by the Ministry of Health & Welfare, Republic of Korea
   (grant number: HI18C2383).
CR Abla O, 2011, CLIN CANCER RES, V17, P346, DOI 10.1158/1078-0432.CCR-10-1161
   Abrey LE, 2005, J CLIN ONCOL, V23, P5034, DOI 10.1200/JCO.2005.13.524
   Basso U, 2002, EUR J CANCER, V38, P1298, DOI 10.1016/S0959-8049(02)00031-X
   Batchelor T, 2006, J CLIN ONCOL, V24, P1281, DOI 10.1200/JCO.2005.04.8819
   Choi H, 2013, LUNG CANCER, V79, P242, DOI 10.1016/j.lungcan.2012.11.021
   Coupland SE, 2005, INVEST OPHTH VIS SCI, V46, P3957, DOI 10.1167/iovs.05-0318
   Dang CV, 2009, CLIN CANCER RES, V15, P6479, DOI 10.1158/1078-0432.CCR-09-0889
   Deckert M, 2011, LEUKEMIA, V25, P1797, DOI 10.1038/leu.2011.169
   Gaidano G, 2000, LEUKEMIA, V14, P563, DOI 10.1038/sj.leu.2401748
   Gualco G, 2010, APPL IMMUNOHISTO M M, V18, P301, DOI 10.1097/PAI.0b013e3181cf1126
   Gualco G, 2009, AM J SURG PATHOL, V33, P1815, DOI 10.1097/PAS.0b013e3181bb9a18
   Hans CP, 2004, BLOOD, V103, P275, DOI 10.1182/blood-2003-05-1545
   Hashemi-Sadraei Nooshin, 2010, Ther Adv Med Oncol, V2, P273, DOI 10.1177/1758834010365330
   Hustinx R, 1999, EUR J NUCL MED, V26, P1501, DOI 10.1007/s002590050487
   Jadvar H, 2009, J NUCL MED, V50, P1820, DOI 10.2967/jnumed.108.054098
   Kasenda B, 2013, J NUCL MED, V54, P184, DOI 10.2967/jnumed.112.108654
   Kawai N, 2010, J NEURO-ONCOL, V100, P225, DOI 10.1007/s11060-010-0182-0
   Kawai N, 2010, ANN NUCL MED, V24, P335, DOI 10.1007/s12149-010-0356-z
   Kosaka N, 2008, AM J ROENTGENOL, V190, pW365, DOI 10.2214/AJR.07.2660
   Lee DY, 2013, NUCL MED MOLEC IMAG, V47, P249, DOI 10.1007/s13139-013-0224-6
   Miller DM, 2012, CLIN CANCER RES, V18, P5546, DOI 10.1158/1078-0432.CCR-12-0977
   Naresh KN, 2007, HAEMATOLOGICA, V92, P267, DOI 10.3324/haematol.10682
   Palaskas N, 2011, CANCER RES, V71, P5164, DOI 10.1158/0008-5472.CAN-10-4633
   Palmedo H, 2006, EUR J NUCL MED MOL I, V33, P164, DOI 10.1007/s00259-005-1917-6
   Roelcke U, 1998, J NUCL MED, V39, P879
   Roelcke U, 1999, J NEURO-ONCOL, V43, P231, DOI 10.1023/A:1006202402010
   ROSENFELD SS, 1992, J NUCL MED, V33, P532
   Shaffer AL, 2008, NATURE, V454, P226, DOI 10.1038/nature07064
   Shaffer AL, 2009, CLIN CANCER RES, V15, P2954, DOI 10.1158/1078-0432.CCR-08-1845
   Tabata R, 2013, J CLIN EXP HEMATOP, V53, P141
   Vesselle H, 2000, CLIN CANCER RES, V6, P3837
   Xu Jinhua, 2010, Genes Cancer, V1, P629, DOI 10.1177/1947601910378691
NR 32
TC 5
Z9 5
U1 0
U2 5
PU LIPPINCOTT WILLIAMS & WILKINS
PI PHILADELPHIA
PA TWO COMMERCE SQ, 2001 MARKET ST, PHILADELPHIA, PA 19103 USA
SN 0025-7974
EI 1536-5964
J9 MEDICINE
JI Medicine (Baltimore)
PD MAY 15
PY 2020
VL 99
IS 20
AR e20140
DI 10.1097/MD.0000000000020140
PG 7
WC Medicine, General & Internal
WE Science Citation Index Expanded (SCI-EXPANDED)
SC General & Internal Medicine
GA MO4OD
UT WOS:000551506600044
PM 32443328
OA Green Published, gold
DA 2024-06-03
ER

PT J
AU Ichikawa, T
   Shimojima, Y
   Kishida, D
   Kaneko, T
   Sekijima, Y
AF Ichikawa, Takanori
   Shimojima, Yasuhiro
   Kishida, Dai
   Kaneko, Tomoki
   Sekijima, Yoshiki
TI Primary central nervous system lymphoma in neuropsychiatric systemic
   lupus erythematosus: case-based review
SO RHEUMATOLOGY INTERNATIONAL
LA English
DT Review
DE Primary central nervous system lymphoma; Systemic lupus erythematosus;
   Neuropsychiatric systemic lupus erythematosus; Epstein-Barr virus;
   Immunosuppressant
ID B-CELL LYMPHOMA; MYCOPHENOLATE-MOFETIL; AUTOIMMUNE-DISEASES;
   BRAIN-LESIONS; PATIENT; RISK; MANAGEMENT; RITUXIMAB; DIAGNOSIS; CANCER
AB Primary central nervous system lymphoma (PCNSL) sometimes occurs in immune-compromised hosts or patients with autoimmune diseases. Some cohort studies have previously reported an increased risk of non-Hodgkin's lymphoma in systemic lupus erythematosus (SLE), while some cases of PCNSL in patients with SLE were reported. We present the case of PCNSL which developed in a patient with the active phase of neuropsychiatric SLE (NPSLE). Furthermore, we reviewed published English articles to confirm the characteristics of PCNSL related to SLE. To our knowledge, this is the first report of PCNSL occurring in NPSLE. Histology demonstrated B-cell lymphoma with a positive Epstein-Barr virus-encoded RNA. This patient recovered following surgical resection of the lymphoma, whole brain radiation therapy, intravenous infusion of rituximab (RTX), and administration of belimumab after RTX. Given the series of reviews, our report suggests that the persistence of damage in the central nervous system (CNS) and long-term exposure to immunosuppressants may impact oncogenic immune responses within the CNS, leading to PCNSL development.
C1 [Ichikawa, Takanori; Shimojima, Yasuhiro; Kishida, Dai; Sekijima, Yoshiki] Shinshu Univ, Sch Med, Dept Med Neurol & Rheumatol, 3-1-1 Asahi, Matsumoto, Nagano 3908621, Japan.
   [Kaneko, Tomoki] Shinshu Univ, Sch Med, Dept Radiol, 3-1-1 Asahi, Matsumoto, Nagano 3908621, Japan.
C3 Shinshu University; Shinshu University
RP Shimojima, Y (corresponding author), Shinshu Univ, Sch Med, Dept Med Neurol & Rheumatol, 3-1-1 Asahi, Matsumoto, Nagano 3908621, Japan.
EM nori0429@shinshu-u.ac.jp; yshimoji@shinshu-u.ac.jp;
   dkishida@shinshu-u.ac.jp; tk55@shinshu-u.ac.jp; sekijima@shinshu-u.ac.jp
OI , Tomoki/0000-0002-2905-4227; Kishida, Dai/0000-0001-8309-7984
FU Grants-in-Aid for Scientific Research [21K08455] Funding Source: KAKEN
CR AbuShakra M, 1996, ARTHRITIS RHEUM, V39, P1050, DOI 10.1002/art.1780390625
   Antinori A, 1999, J CLIN ONCOL, V17, P554, DOI 10.1200/JCO.1999.17.2.554
   Antinori A, 2000, NEUROLOGY, V54, P993, DOI 10.1212/WNL.54.4.993
   Aziz KMA, 1999, NEUROSURGERY, V44, P859, DOI 10.1097/00006123-199904000-00096
   Balci MA, 2017, LUPUS, V26, P1224, DOI 10.1177/0961203317691370
   Bernatsky S, 2008, ANN RHEUM DIS, V67, P74, DOI 10.1136/ard.2006.069039
   Bernatsky S, 2014, ANN RHEUM DIS, V73, P138, DOI 10.1136/annrheumdis-2012-202099
   Bernatsky S, 2013, J AUTOIMMUN, V42, P130, DOI 10.1016/j.jaut.2012.12.009
   Biasiotta A, 2010, NEUROL SCI, V31, P647, DOI 10.1007/s10072-010-0338-x
   Birnbaum T, 2013, NEUROL INT, V5, P10, DOI 10.4081/ni.2013.e4
   Boddu Prajwal, 2017, Case Rep Rheumatol, V2017, P1658473, DOI 10.1155/2017/1658473
   Brandsma Dieta, 2018, Handb Clin Neurol, V152, P177, DOI 10.1016/B978-0-444-63849-6.00014-1
   Cao LH, 2015, PLOS ONE, V10, DOI 10.1371/journal.pone.0122964
   Crane GM, 2015, ONCOTARGET, V6, P33849, DOI 10.18632/oncotarget.5292
   CRAS P, 1989, CLIN NEUROPATHOL, V8, P200
   Dasgupta N, 2005, LUPUS, V14, P910, DOI 10.1191/0961203303lu2179cr
   Deckert M, 2014, HEMATOL ONCOL, V32, P57, DOI 10.1002/hon.2087
   Draborg AH, 2013, CLIN DEV IMMUNOL, DOI 10.1155/2013/535738
   Fallah M, 2014, ANN ONCOL, V25, P2025, DOI 10.1093/annonc/mdu365
   Finelli PF, 2006, LUPUS, V15, P886, DOI 10.1177/0961203306071431
   Fox CP, 2019, BRIT J HAEMATOL, V184, P348, DOI 10.1111/bjh.15661
   George-Chandy A, 2008, ARTHRITIS RES THER, V10, DOI 10.1186/ar2484
   Gladman DD, 1997, ARTHRITIS RHEUM-US, V40, P809, DOI 10.1002/art.1780400506
   Govoni M, 2016, J AUTOIMMUN, V74, P41, DOI 10.1016/j.jaut.2016.06.013
   Han CH, 2017, CANCER-AM CANCER SOC, V123, P4314, DOI 10.1002/cncr.30965
   Harley JB, 2006, BULL HOSP JT DIS, V64, P45
   King JK, 2007, CLIN RHEUMATOL, V26, P1491, DOI 10.1007/s10067-006-0532-7
   Lai GGY, 2011, ACTA ONCOL, V50, P144, DOI 10.3109/0284186X.2010.504231
   Liang MH, 1999, ARTHRITIS RHEUM-US, V42, P599
   LIPSMEYER EA, 1972, ARTHRITIS RHEUM-US, V15, P183, DOI 10.1002/art.1780150207
   Löfström B, 2007, ANN RHEUM DIS, V66, P1627, DOI 10.1136/ard.2006.067108
   Mao CC, 2004, IMMUNITY, V20, P133, DOI 10.1016/S1074-7613(04)00019-6
   Narváez J, 2011, SEMIN ARTHRITIS RHEU, V41, P364, DOI 10.1016/j.semarthrit.2011.06.004
   Park SY, 2018, J PATHOL TRANSL MED, V52, P51, DOI 10.4132/jptm.2017.01.23
   Petri M, 2008, J RHEUMATOL, V35, P2348, DOI 10.3899/jrheum.071010
   PETTERSSON T, 1992, ANN RHEUM DIS, V51, P437, DOI 10.1136/ard.51.4.437
   Pisetsky DS, 2018, ANN RHEUM DIS, V77, P1249, DOI 10.1136/annrheumdis-2018-213783
   Ruhstaller TW, 2000, ANN ONCOL, V11, P374, DOI 10.1023/A:1008371602708
   Schwartz KM, 2006, NEURORADIOLOGY, V48, P143, DOI 10.1007/s00234-005-0024-5
   Steckley JL, 2009, CAN J NEUROL SCI, V36, P98, DOI 10.1017/S0317167100006405
   Su L, 2018, MEDICINE, V97, DOI 10.1097/MD.0000000000011072
   Sugita Y, 2016, NEUROPATHOLOGY, V36, P313, DOI 10.1111/neup.12276
   Svobodova B, 2011, LUPUS, V20, P1452, DOI 10.1177/0961203311412413
   Tsang HHL, 2010, LUPUS, V19, P330, DOI 10.1177/0961203309347921
   Tse TPK, 2014, HONG KONG MED J, V20, P541, DOI 10.12809/hkmj134095
   Turno-Krecicka A, 2016, LUPUS, V25, P1610, DOI 10.1177/0961203316646464
   Vincent FB, 2013, CYTOKINE GROWTH F R, V24, P203, DOI 10.1016/j.cytogfr.2013.04.003
   Wen J, 2016, AUTOIMMUN REV, V15, P890, DOI 10.1016/j.autrev.2016.07.009
   WOOLF AS, 1987, POSTGRAD MED J, V63, P569, DOI 10.1136/pgmj.63.741.569
   Zintzaras E, 2005, ARCH INTERN MED, V165, P2337, DOI 10.1001/archinte.165.20.2337
NR 50
TC 5
Z9 5
U1 0
U2 5
PU SPRINGER HEIDELBERG
PI HEIDELBERG
PA TIERGARTENSTRASSE 17, D-69121 HEIDELBERG, GERMANY
SN 0172-8172
EI 1437-160X
J9 RHEUMATOL INT
JI Rheumatol. Int.
PD MAY
PY 2021
VL 41
IS 5
BP 1009
EP 1017
DI 10.1007/s00296-020-04569-6
EA APR 2020
PG 9
WC Rheumatology
WE Science Citation Index Expanded (SCI-EXPANDED)
SC Rheumatology
GA RH7QC
UT WOS:000524399300002
PM 32253501
DA 2024-06-03
ER

PT J
AU Zhang, HW
   Maeda, M
   Shindo, M
   Ko, M
   Mane, M
   Grommes, C
   Weber, W
   Blasberg, R
AF Zhang, Hanwen
   Maeda, Masatomo
   Shindo, Masahiro
   Ko, Myat
   Mane, Mayuresh
   Grommes, Christian
   Weber, Wolfgang
   Blasberg, Ronald
TI Imaging CXCR4 Expression with Iodinated and Brominated Cyclam
   Derivatives
SO MOLECULAR IMAGING AND BIOLOGY
LA English
DT Article
DE CXCR4; PET imaging; Radiolabeled cyclam derivatives
ID SMALL-MOLECULE ANTAGONIST; HUMAN CANCER XENOGRAFTS; CHEMOKINE RECEPTOR;
   SYSTEM; GLIOBLASTOMA; INHIBITION; EXPERIENCE; HYPOXIA; GROWTH; PET
AB Purpose CXCR4 is one of several "chemokine" receptors expressed on malignant tumors (including GBM and PCNSL) and hematopoietic stem cells. Although Ga-68-pentixafor and Ga-68-NOTA-NFB have been shown to effectively image CXCR4 expression in myeloma and other systemic malignancies, imaging CXCR4 expression in brain tumors has been more limited due to the blood-brain barrier (BBB) and a considerable fraction of CXCR4 staining is intracellular. Methods We synthesized 6 iodinated and brominated cyclam derivatives with high affinity (low nM range) for CXCR4, since structure-based estimates of lipophilicity suggested rapid transfer across the BBB and tumor cell membranes. Results We tested 3 iodinated and 3 brominated cyclam derivatives in several CXCR4(+) and CXCR4(-) cell lines, with and without cold ligand blocking. To validate these novel radiolabeled cyclam derivatives for diagnostic CXCR4 imaging efficacy in brain tumors, we established appropriated murine models of intracranial GBM and PCNSL. Based on initial studies, I-131-HZ262 and Br-76-HZ270-1 were shown to be the most avidly accumulated radioligands. Br-76-HZ270-1 was selected for further study in the U87-CXCR4 and PCNSL #15 intracranial tumor models, because of its high uptake (9.5 +/- 1.3 %ID/g, SD) and low non-specific uptake (1.6 +/- 0.7 %ID/g, SD) in the s.c. U87-CXCR4 tumor models. However, imaging CXCR4 expression in intracranial U87-CXCR4 and PCNSL #15 tumors with Br-76-HZ270-1 was unsuccessful, following either i.v. or spinal-CSF injection. Conclusions Imaging CXCR4 expression with halogenated cyclam derivatives was successful in s.c. located tumors, but not in CNS located tumors. This was largely due to the following: (i) the hydrophilicity of the radiolabeled analogues-as reflected in the "measured" radiotracer distribution (LogD) in octanol/PBS-which stands in contrast to the structure-based estimate of LogP, which was the rationale for initiating the study and (ii) the presence of a modest BTB in intracranial U87-CXCR4 gliomas and an intact BBB/BTB in the intracranial PCNSL animal model.
C1 [Zhang, Hanwen; Weber, Wolfgang; Blasberg, Ronald] Mem Sloan Kettering Canc Ctr, Dept Radiol, 1275 York Ave, New York, NY 10021 USA.
   [Maeda, Masatomo; Shindo, Masahiro; Ko, Myat; Mane, Mayuresh; Grommes, Christian; Blasberg, Ronald] Mem Sloan Kettering Canc Ctr, Dept Neurol, 1275 York Ave, New York, NY 10021 USA.
   [Maeda, Masatomo; Shindo, Masahiro] Nozaki Tokushukai Hosp, Dept Neurosurg, Osaka, Japan.
   [Weber, Wolfgang] Tech Univ Munich, Dept Nucl Med, Munich, Germany.
   [Blasberg, Ronald] Mem Sloan Kettering Canc Ctr, Mol Pharmacol & Chem Program, Zuckerman Res Ctr, Z-2060,1275 York Ave, New York, NY 10065 USA.
C3 Memorial Sloan Kettering Cancer Center; Memorial Sloan Kettering Cancer
   Center; Technical University of Munich; University of Munich; Memorial
   Sloan Kettering Cancer Center
RP Blasberg, R (corresponding author), Mem Sloan Kettering Canc Ctr, Dept Radiol, 1275 York Ave, New York, NY 10021 USA.; Blasberg, R (corresponding author), Mem Sloan Kettering Canc Ctr, Dept Neurol, 1275 York Ave, New York, NY 10021 USA.; Blasberg, R (corresponding author), Mem Sloan Kettering Canc Ctr, Mol Pharmacol & Chem Program, Zuckerman Res Ctr, Z-2060,1275 York Ave, New York, NY 10065 USA.
EM blasberg@neurol.mskcc.org
RI zhang, hanwen/JDX-0906-2023
OI Reis, AlessanRSS/0000-0001-8486-7469; Zhang, Hanwen/0000-0001-7710-5116
FU MSKCC IMRAS grant; Baker Street Foundation; Leukemia and Lymphoma
   Society; Cycle for Survival Equinox Innovation Award; American Brain
   Tumor Association; NIH Small-Animal Imaging Research Program [R24
   CA83084]; NIH/National Cancer Institute Cancer Center Support Grant [P30
   CA008748-48]; NIH Shared Instrumentation Grants [1 S10 RR020892-01, 1
   S10 OD016207-01]
FX This project was funded in part by a MSKCC IMRAS grant (RB), the Baker
   Street Foundation (WW), Leukemia and Lymphoma Society, Cycle for
   Survival Equinox Innovation Award, and American Brain Tumor Association
   (CG). Technical services from the MSK Core Facilities were supported by
   NIH Small-Animal Imaging Research Program Grant R24 CA83084,
   NIH/National Cancer Institute Cancer Center Support Grant P30
   CA008748-48, and NIH Shared Instrumentation Grants 1 S10 RR020892-01 and
   1 S10 OD016207-01.
CR Aghanejad A, 2014, NUCL MED BIOL, V41, P640, DOI 10.1016/j.nucmedbio.2014.05.108
   Balkwill F, 2004, NAT REV CANCER, V4, P540, DOI 10.1038/nrc1388
   Bian XW, 2007, NEUROSURGERY, V61, P570, DOI 10.1227/01.NEU.0000290905.53685.A2
   Bjorndal A, 1997, J VIROL, V71, P7478
   Bodart V, 2009, BIOCHEM PHARMACOL, V78, P993, DOI 10.1016/j.bcp.2009.06.010
   Brunn A, 2007, ACTA NEUROPATHOL, V114, P271, DOI 10.1007/s00401-007-0258-x
   Buck AK, 2017, METHODS, V130, P63, DOI 10.1016/j.ymeth.2017.09.002
   CIAMPOLINI M, 1987, INORG CHEM, V26, P3527, DOI 10.1021/ic00268a022
   De Clercq E, 2009, BIOCHEM PHARMACOL, V77, P1655, DOI 10.1016/j.bcp.2008.12.014
   De Silva RA, 2011, J NUCL MED, V52, P986, DOI 10.2967/jnumed.110.085613
   Demoin DW, 2016, NUCL MED BIOL, V43, P606, DOI 10.1016/j.nucmedbio.2016.05.005
   Domanska UM, 2013, EUR J CANCER, V49, P219, DOI 10.1016/j.ejca.2012.05.005
   Ehtesham M, 2006, ONCOGENE, V25, P2801, DOI 10.1038/sj.onc.1209302
   Erös D, 2002, CURR MED CHEM, V9, P1819, DOI 10.2174/0929867023369042
   Gourni E, 2011, J NUCL MED, V52, P1803, DOI 10.2967/jnumed.111.098798
   Hartimath SV, 2013, NUCL MED BIOL, V40, P507, DOI 10.1016/j.nucmedbio.2013.02.003
   Herrmann K, 2016, J NUCL MED, V57, P248, DOI 10.2967/jnumed.115.167361
   Jahnke K, 2005, BLOOD, V106, P384, DOI 10.1182/blood-2005-01-0324
   Kioi M, 2010, J CLIN INVEST, V120, P694, DOI 10.1172/JCI40283
   Lapa C, 2016, THERANOSTICS, V6, P428, DOI 10.7150/thno.13986
   Nimmagadda S, 2010, CANCER RES, V70, P3935, DOI 10.1158/0008-5472.CAN-09-4396
   Philipp-Abbrederis K, 2015, EMBO MOL MED, V7, P477, DOI 10.15252/emmm.201404698
   Poty S, 2015, DALTON T, V44, P5004, DOI 10.1039/c4dt02972k
   Redjal N, 2006, CLIN CANCER RES, V12, P6765, DOI 10.1158/1078-0432.CCR-06-1372
   Rubin JB, 2003, P NATL ACAD SCI USA, V100, P13513, DOI 10.1073/pnas.2235846100
   Smith JR, 2007, AM J CLIN PATHOL, V127, P633, DOI 10.1309/NUQHJ79BHWYD9TAF
   Stevenson CB, 2008, NEUROSURGERY, V63, P560, DOI 10.1227/01.NEU.0000324896.26088.EF
   Szatmári T, 2006, CANCER SCI, V97, P546, DOI 10.1111/j.1349-7006.2006.00208.x
   Vag T, 2016, J NUCL MED, V57, P741, DOI 10.2967/jnumed.115.161034
   Wang SC, 2012, LAB INVEST, V92, P151, DOI 10.1038/labinvest.2011.128
   Wang Z, 2015, THERANOSTICS, V5, P882, DOI 10.7150/thno.12303
   Wester HJ, 2015, THERANOSTICS, V5, P618, DOI 10.7150/thno.11251
   Woodard LE, 2014, NUCL MED BIOL, V41, P552, DOI 10.1016/j.nucmedbio.2014.04.081
   Zagzag D, 2008, AM J PATHOL, V173, P545, DOI 10.2353/ajpath.2008.071197
   Zhang HW, 2014, EUR J NUCL MED MOL I, V41, P322, DOI 10.1007/s00259-013-2558-9
   Zimmerman HM, 1944, CANCER RES, V4, P98
NR 36
TC 5
Z9 5
U1 0
U2 6
PU SPRINGER
PI NEW YORK
PA ONE NEW YORK PLAZA, SUITE 4600, NEW YORK, NY, UNITED STATES
SN 1536-1632
EI 1860-2002
J9 MOL IMAGING BIOL
JI Mol. Imaging. Biol.
PD OCT
PY 2020
VL 22
IS 5
BP 1184
EP 1196
DI 10.1007/s11307-020-01480-1
EA APR 2020
PG 13
WC Radiology, Nuclear Medicine & Medical Imaging
WE Science Citation Index Expanded (SCI-EXPANDED)
SC Radiology, Nuclear Medicine & Medical Imaging
GA NO0HA
UT WOS:000522937100001
PM 32239371
OA Green Published, hybrid
DA 2024-06-03
ER

PT J
AU Wu, YC
   Wang, YM
   Sun, XF
   Bai, XY
   Qian, J
   Zhu, H
   Cui, Q
   Xing, RX
   Chen, YD
   Liu, Q
   Guo, JY
   Ji, N
   Sun, SJ
   Liu, YB
AF Wu, Yuchen
   Wang, Yaming
   Sun, Xuefei
   Bai, Xueyan
   Qian, Jun
   Zhu, Hong
   Cui, Qu
   Xing, Ruixian
   Chen, Yuedan
   Liu, Qing
   Guo, Jiayuan
   Ji, Nan
   Sun, Shengjun
   Liu, Yuanbo
TI Parenchymal central nervous system involvement in aggressive B-cell
   lymphoma: retrospective analysis of clinical and MRI features in a
   Chinese population
SO BMC NEUROLOGY
LA English
DT Article
DE Brain; Parenchymal lesions; Magnetic resonance; Lymphoma; Central
   nervous system
ID NON-HODGKINS-LYMPHOMA; PRIMARY CNS LYMPHOMA; RISK-FACTORS; RELAPSE;
   STRATEGIES; RITUXIMAB; DIAGNOSIS; PROPHYLAXIS; PREVENTION; IMPACT
AB Background Secondary central nervous system lymphoma (SCNSL) is defined as secondary central nervous system (CNS) involvement in patients with systemic lymphoma. It is considered a profoundly adverse complication with inferior clinical outcome. Parenchymal involvement in the CNS in aggressive B-cell lymphoma is not frequently seen and remains a diagnostic dilemma. Methods In our study, we retrospectively analyzed the clinical and magnetic resonance imaging (MRI) features of 26 parenchymal SCNSL patients. In addition, we compared MRI features of SCNSL and primary CNS lymphoma (PCNSL) patients after 1:1 propensity score matching. Also we presented two SCNSL cases with atypical MRI appearance. Results Among SCNSL patients, the median CNS relapse time was 3 months, and multiple lesions were found in 76.9% of the cases. In PCNSL, this percentage was 42.3% (p = 0.011). None of the SCNSL patients and 23.1% of the PCNSL patients had solitary infratentorial lesions (p = 0.003). Conclusions The majority of parenchymal involvement occurred within the first year of systemic lymphoma, in which mostly cases presenting with multiple and supratentorial locations, unlike what was found in PCNSL.
C1 [Wu, Yuchen; Sun, Xuefei; Bai, Xueyan; Qian, Jun; Zhu, Hong; Cui, Qu; Xing, Ruixian; Chen, Yuedan; Liu, Qing; Guo, Jiayuan; Liu, Yuanbo] Capital Med Univ, Beijing Tiantan Hosp, Dept Hematol, Nan Si Huan Xi Lu 119, Beijing 100070, Peoples R China.
   [Wang, Yaming] PLA, Navy Gen Hosp, Dept Neurosurg, Beijing, Peoples R China.
   [Ji, Nan] Capital Med Univ, Beijing Tiantan Hosp, Dept Neurosurg, Beijing, Peoples R China.
   [Sun, Shengjun] Capital Med Univ, Beijing Tiantan Hosp, Neuroimaging Ctr, Beijing, Peoples R China.
C3 Capital Medical University; Sixth Medical Center of Chinese PLA General
   Hospital; Capital Medical University; Capital Medical University
RP Liu, YB (corresponding author), Capital Med Univ, Beijing Tiantan Hosp, Dept Hematol, Nan Si Huan Xi Lu 119, Beijing 100070, Peoples R China.
EM yuanbol@ccmu.edu.cn
RI Ji, Nan/AAE-6083-2022; long, chen/JVM-8568-2024; Li, Jiaxi/HTS-3430-2023
OI Ji, Nan/0000-0002-9001-8858; Li, Jiaxi/0000-0002-8197-8590; Liu,
   Yuanbo/0000-0003-1703-6774; Wu, Yuchen/0000-0003-1441-7192
FU Natural Science Foundation of Beijing Municipality [7172071]; National
   Natural Science Foundation of China [81500157]
FX This study was supported by the Natural Science Foundation of Beijing
   Municipality (7172071) and the National Natural Science Foundation of
   China (81500157).
CR Abrey LE, 2005, J CLIN ONCOL, V23, P5034, DOI 10.1200/JCO.2005.13.524
   Baraniskin A, 2012, BRIT J HAEMATOL, V156, P421, DOI 10.1111/j.1365-2141.2011.08928.x
   Boehme V, 2009, BLOOD, V113, P3896, DOI 10.1182/blood-2008-10-182253
   Burgetova A, 2008, NEUROENDOCRINOL LETT, V29, P867
   Chihara D, 2011, LEUKEMIA LYMPHOMA, V52, P2270, DOI 10.3109/10428194.2011.596966
   El-Galaly TC, 2018, EUR J CANCER, V93, P57, DOI 10.1016/j.ejca.2018.01.073
   Fletcher CD, 2014, LEUKEMIA LYMPHOMA, V55, P2228, DOI 10.3109/10428194.2013.869326
   Haioun C, 2000, ANN ONCOL, V11, P685, DOI 10.1023/A:1008394827806
   Hunt Matthew A., 2006, NEUROSURG FOCUS, V21, P1, DOI 10.3171/foc.2006.21.5.4
   Koubska E, 2016, NEUROENDOCRINOL LETT, V37, P318
   MacCann R., 2018, ANN HEMATOL ONCOL, V5, P1211, DOI DOI 10.26420/ANNHEMATOLONCOL.2018.1211
   Malikova H, 2018, NEUROPSYCH DIS TREAT, V14, P733, DOI 10.2147/NDT.S157959
   Peñalver FJ, 2017, HAEMATOLOGICA, V102, P235, DOI 10.3324/haematol.2016.149120
   Qualls D, 2019, HAEMATOLOGICA, V104, P25, DOI 10.3324/haematol.2018.195834
   Rubenstein JL, 2013, J CLIN ONCOL, V31, P3061, DOI 10.1200/JCO.2012.46.9957
   Schaff LR, 2018, CURR ONCOL REP, V20, DOI 10.1007/s11912-018-0666-1
   Scott BJ, 2013, JAMA NEUROL, V70, P311, DOI 10.1001/jamaneurol.2013.606
   Senocak E, 2011, EUR J RADIOL, V79, P288, DOI 10.1016/j.ejrad.2010.01.017
   Siegal T, 2012, BLOOD REV, V26, P97, DOI 10.1016/j.blre.2011.12.001
   Tabouret E, 2017, NEURO-ONCOLOGY, V19, P422, DOI 10.1093/neuonc/now238
   Tomita N, 2000, LEUKEMIA LYMPHOMA, V38, P335, DOI 10.3109/10428190009087024
   Tomita N, 2006, INT J HEMATOL, V84, P128, DOI 10.1532/IJH97.06091
   van Besien K, 1998, BLOOD, V91, P1178, DOI 10.1182/blood.V91.4.1178
   Villa D, 2010, ANN ONCOL, V21, P1046, DOI 10.1093/annonc/mdp432
   Zhang J, 2014, LEUKEMIA LYMPHOMA, V55, P509, DOI 10.3109/10428194.2013.811239
NR 25
TC 5
Z9 6
U1 0
U2 3
PU BMC
PI LONDON
PA CAMPUS, 4 CRINAN ST, LONDON N1 9XW, ENGLAND
EI 1471-2377
J9 BMC NEUROL
JI BMC Neurol.
PD NOV 4
PY 2019
VL 19
IS 1
AR 268
DI 10.1186/s12883-019-1511-3
PG 8
WC Clinical Neurology
WE Science Citation Index Expanded (SCI-EXPANDED)
SC Neurosciences & Neurology
GA JL7AW
UT WOS:000495681900004
PM 31684888
OA Green Submitted, Green Published, gold
DA 2024-06-03
ER

PT J
AU Deguchi, S
   Nakashima, K
   Muramatsu, K
   Mitsuya, K
   Oishi, T
   Shirata, K
   Hayashi, N
   Sugino, T
   Endo, M
   Nakasu, Y
AF Deguchi, Shoichi
   Nakashima, Kazuaki
   Muramatsu, Koji
   Mitsuya, Koichi
   Oishi, Takuma
   Shirata, Kensei
   Hayashi, Nakamasa
   Sugino, Takashi
   Endo, Masahiro
   Nakasu, Yoko
TI Pretreatment intratumoral susceptibility signals correlate with response
   to high-dose methotrexate and progression-free survival in primary
   central nervous system lymphoma
SO JOURNAL OF CLINICAL NEUROSCIENCE
LA English
DT Article
DE PCNSL; SWI; ITSS; HD-MIX; Predictive factor
ID PRIMARY CNS LYMPHOMAS; B-CELL LYMPHOMA; IMMUNOCOMPETENT PATIENTS;
   PROGNOSTIC-SIGNIFICANCE; DIFFERENTIATION; CHEMOTHERAPY; CONSOLIDATION;
   GLIOBLASTOMA; PROCARBAZINE; VINCRISTINE
AB We aimed to estimate the frequency of intratumoral susceptibility signals (ITSS) in susceptibility-weighted imaging (SWI) in consecutive patients with primary central nervous system lymphoma (PCNSL), and to determine if pretreatment heterogeneity of PCNSL is predictive of response to chemotherapy by using ITSS on SWI. We retrospectively examined 29 immunocompetent patients with PCNSL who underwent SWI-MRI before treatment. A univariate analysis was conducted with Fisher's exact test. Progression free survival (PFS) was calculated by the Kaplan-Meier method and compared by the log rank test. The patients, including 16 males, were initially treated at a median age of 69 years. All tissue types were diffuse large B-cell lymphoma. Nineteen patients (66%) presented lesions with ITSS. Sixteen patients (55%) received initial treatment with R-MTX (rituximab plus high-dose methotrexate). Seven out of nine patients with ITSS exhibited a poor response, whereas all seven without ITSS exhibited a good response to R-MTX. Regarding the absence of ITSS, the sensitivity, specificity, and diagnostic accuracy for a good response to R-MTX were 0.78, 1.00, and 0.88, respectively. Patients without ITSS showed significantly longer PFS compared to patients with ITSS (median PFS: 28.9 vs 2.1 months, P < 0.01). In conclusion, ITSS in PCNSL patients were more common than previously reported. We have to be careful to use ITSS for differentiating PCNSL and glioblastoma. Presence of ITSS correlated significantly with therapeutic response to R-MTX. ITSS may be a new marker for the response to chemotherapy in patients with PCNSL. A prospective multi-institutional analysis is needed. (C) 2019 Elsevier Ltd. All rights reserved.
C1 [Deguchi, Shoichi; Mitsuya, Koichi; Hayashi, Nakamasa; Nakasu, Yoko] Shizuoka Canc Ctr, Div Neurosurg, 1007 Shimo Nagakubo, Nagaizumi, Shizuoka 4118777, Japan.
   [Nakashima, Kazuaki; Shirata, Kensei; Endo, Masahiro] Shizuoka Canc Ctr, Diagnost Radiol, Nagaizumi, Shizuoka, Japan.
   [Muramatsu, Koji; Oishi, Takuma; Sugino, Takashi] Shizuoka Canc Ctr, Diagnost Pathol, Nagaizumi, Shizuoka, Japan.
C3 Shizuoka Cancer Center; Shizuoka Cancer Center; Shizuoka Cancer Center
RP Deguchi, S (corresponding author), Shizuoka Canc Ctr, Div Neurosurg, 1007 Shimo Nagakubo, Nagaizumi, Shizuoka 4118777, Japan.
EM s.deguchi@scchr.jp
RI Nakashima, Kazuaki/AAB-4446-2019
OI Nakashima, Kazuaki/0000-0002-1023-0454
CR Abrey LE, 2006, J CLIN ONCOL, V24, P5711, DOI 10.1200/JCO.2006.08.2941
   Camilleri-Broët S, 2006, BLOOD, V107, P190, DOI 10.1182/blood-2005-03-1024
   Chalise L, 2017, ANTICANCER RES, V37, P5215, DOI 10.21873/anticanres.11945
   Chung SR, 2016, MEDICINE, V95, DOI 10.1097/MD.0000000000002624
   Ferreri AJM, 2003, J CLIN ONCOL, V21, P266, DOI 10.1200/JCO.2003.09.139
   Furtner J, 2014, EUR J RADIOL, V83, P806, DOI 10.1016/j.ejrad.2014.01.017
   Gill K, 2014, PLOS ONE, V9, DOI 10.1371/journal.pone.0101525
   Grommes C, 2017, J CLIN ONCOL, V35, P2410, DOI 10.1200/JCO.2017.72.7602
   Haacke EM, 2004, MAGN RESON MED, V52, P612, DOI 10.1002/mrm.20198
   Hans CP, 2004, BLOOD, V103, P275, DOI 10.1182/blood-2003-05-1545
   Hatzoglou V, 2018, J NEURO-ONCOL, V140, P351, DOI 10.1007/s11060-018-2960-z
   He MX, 2013, NEURO-ONCOLOGY, V15, P727, DOI 10.1093/neuonc/not012
   Houillier C, 2017, J NEURO-ONCOL, V133, P315, DOI 10.1007/s11060-017-2435-7
   Hsu CCT, 2016, J NEUROIMAGING, V26, P383, DOI 10.1111/jon.12360
   Kanda Y, 2013, BONE MARROW TRANSPL, V48, P452, DOI 10.1038/bmt.2012.244
   Kickingereder P, 2014, RADIOLOGY, V272, P843, DOI 10.1148/radiol.14132740
   Kim HS, 2009, AM J NEURORADIOL, V30, P1574, DOI 10.3174/ajnr.A1635
   Lee HY, 2013, AM J NEURORADIOL, V34, P1562, DOI 10.3174/ajnr.A3429
   Lin CH, 2006, CLIN CANCER RES, V12, P1152, DOI 10.1158/1078-0432.CCR-05-1699
   Makino K, 2018, J NEURO-ONCOL, V140, P115, DOI 10.1007/s11060-018-2940-3
   Makino K, 2015, INT J CLIN ONCOL, V20, P29, DOI 10.1007/s10147-014-0692-4
   Momota H, 2010, J NEURO-ONCOL, V98, P341, DOI 10.1007/s11060-009-0078-z
   Morris PG, 2013, J CLIN ONCOL, V31, P3971, DOI 10.1200/JCO.2013.50.4910
   Motomura K, 2011, LEUKEMIA LYMPHOMA, V52, P2069, DOI 10.3109/10428194.2011.596967
   Nakasu Y, 2016, SPRINGERPLUS, V5, DOI 10.1186/s40064-016-1954-6
   Omuro A, 2015, BLOOD, V125, P1403, DOI 10.1182/blood-2014-10-604561
   Pentsova E, 2014, J NEURO-ONCOL, V117, P161, DOI 10.1007/s11060-014-1370-0
   Radbruch A, 2013, EUR J RADIOL, V82, P552, DOI 10.1016/j.ejrad.2012.11.002
   Reichenbach JR, 1997, RADIOLOGY, V204, P272, DOI 10.1148/radiology.204.1.9205259
   Saini J, 2018, CLIN RADIOL, V73, DOI 10.1016/j.crad.2018.07.107
   Schürch CM, 2018, PATHOBIOLOGY, V85, P130, DOI 10.1159/000475530
   Sugita Y, 2007, J NEURO-ONCOL, V82, P249, DOI 10.1007/s11060-006-9281-3
   Takeuchi H, 2007, J NEURO-ONCOL, V84, P141, DOI 10.1007/s11060-007-9363-x
   Tong KA, 2008, AM J NEURORADIOL, V29, P9, DOI 10.3174/ajnr.A0786
   Toyonaga T, 2016, EUR J NUCL MED MOL I, V43, P1469, DOI 10.1007/s00259-016-3320-x
   Tseng MY, 1998, J CLIN NEUROSCI, V5, P409, DOI 10.1016/S0967-5868(98)90273-9
   Valles FE, 2013, AM J NEURORADIOL, V34, P35, DOI 10.3174/ajnr.A3165
   Wang Y, 2000, J MAGN RESON IMAGING, V12, P661, DOI 10.1002/1522-2586(200011)12:5<661::AID-JMRI2>3.3.CO;2-C
   Wen PY, 2010, J CLIN ONCOL, V28, P1963, DOI 10.1200/JCO.2009.26.3541
   Zhang XM, 2013, J CLIN NEUROSCI, V20, P75, DOI 10.1016/j.jocn.2012.05.021
   Zhang Y, 2016, CLIN RADIOL, V71, P1018, DOI 10.1016/j.crad.2016.05.017
NR 41
TC 5
Z9 6
U1 0
U2 1
PU ELSEVIER SCI LTD
PI OXFORD
PA THE BOULEVARD, LANGFORD LANE, KIDLINGTON, OXFORD OX5 1GB, OXON, ENGLAND
SN 0967-5868
EI 1532-2653
J9 J CLIN NEUROSCI
JI J. Clin. Neurosci.
PD NOV
PY 2019
VL 69
BP 43
EP 50
DI 10.1016/j.jocn.2019.08.039
PG 8
WC Clinical Neurology; Neurosciences
WE Science Citation Index Expanded (SCI-EXPANDED)
SC Neurosciences & Neurology
GA JP5SV
UT WOS:000498325100008
PM 31427235
DA 2024-06-03
ER

PT J
AU Otani, R
   Yamada, R
   Kushihara, Y
   Inazuka, M
   Shinoura, N
AF Otani, Ryohei
   Yamada, Ryoji
   Kushihara, Yoshihiro
   Inazuka, Mayuko
   Shinoura, Nobusada
TI Continuous intrathecal injection therapy of methotrexate is a
   therapeutic option in primary CNS lymphoma
SO JOURNAL OF CLINICAL NEUROSCIENCE
LA English
DT Article
DE Lymphoma; Intrathecal; Chemotherapy; Methotrexate; Radiation
ID NERVOUS-SYSTEM LYMPHOMA; HIGH-DOSE METHOTREXATE; CEREBROSPINAL-FLUID;
   RANDOMIZED-TRIAL; SINGLE-AGENT; CHEMOTHERAPY; RADIOTHERAPY; VINCRISTINE;
   RITUXIMAB; SURVIVAL
AB Primary central nervous system lymphoma (PCNSL) is a rare subtype of non-Hodgkin's lymphoma, and its prognosis is still very poor despite the conventional therapy of high-dose methotrexate (HD-MTX) followed by whole-brain radiation therapy (WBRT). The purpose of the present study was to evaluate the survival benefit of continuous intrathecal injection therapy of methotrexate (CIT-MTX) combined with the conventional therapy. A total of 26 PCNSL patients treated with CIT-MTX were analyzed. Ten mg of methotrexate were continuously injected into the lateral ventricle via a subcutaneous port over 5 days biweekly for 5 cycles. CIT-MTX was performed with WBRT in addition to HD-MTX in 15 cases, and 11 cases with high risk for HD-MTX were treated with CIT-MTX and WBRT. The response rate of all patients was 92.3%, and median progression-free survival and median overall survival (mOS) were 59.4 months and 93.8 months, respectively. Median OS of patients treated with CIT-MTX in addition to HD-MTX and WBRT was longer than the previously reported mOS with HD-MTX and WBRT (95 vs 33 months). In cases that could not tolerate HD-MTX, mOS of patients treated with CIT-MTX and WBRT was longer than the previously reported mOS with WBRT alone (36.7 vs 18 months). There was no difference in OS between patients with cerebrospinal fluid dissemination and patients without (p = 0.83). Better prognosis in patients treated with CIT-MTX may be derived from stable concentration of methotrexate in the cerebrospinal fluid. CIT-MTX was an effective additional therapeutic option for PCNSL. (C) 2019 Elsevier Ltd. All rights reserved.
C1 [Otani, Ryohei; Yamada, Ryoji; Kushihara, Yoshihiro; Inazuka, Mayuko; Shinoura, Nobusada] Tokyo Metropolitan Komagome Hosp, Dept Neurosurg, Bunkyo Ku, 3-18-22 Honkomagome, Tokyo 1130021, Japan.
C3 Tokyo Metropolitan Cancer & Infectious Diseases Center Komagome Hospital
RP Otani, R (corresponding author), Tokyo Metropolitan Komagome Hosp, Dept Neurosurg, Bunkyo Ku, 3-18-22 Honkomagome, Tokyo 1130021, Japan.
EM ryouhei-ohtani@umin.ac.jp
RI Otani, Ryohei/JAD-0610-2023
OI Otani, Ryohei/0000-0003-4094-157X
CR BLEYER WA, 1979, MED PEDIATR ONCOL, V6, P207, DOI 10.1002/mpo.2950060304
   BLEYER WA, 1978, BLOOD, V51, P835
   BLEYER WA, 1983, J CLIN ONCOL, V1, P317, DOI 10.1200/JCO.1983.1.5.317
   Dalia S, 2014, INT J HEMATOL, V99, P450, DOI 10.1007/s12185-014-1540-z
   Herrlinger U, 2005, ANN NEUROL, V57, P843, DOI 10.1002/ana.20495
   Hiraga S, 1999, J NEUROSURG, V91, P221, DOI 10.3171/jns.1999.91.2.0221
   HITCHINS RN, 1987, J CLIN ONCOL, V5, P1655, DOI 10.1200/JCO.1987.5.10.1655
   Holdhoff M, 2014, NEUROLOGY, V83, P235, DOI 10.1212/WNL.0000000000000593
   Khan RB, 2002, J NEURO-ONCOL, V58, P175, DOI 10.1023/A:1016077907952
   Mead GM, 2000, CANCER, V89, P1359, DOI 10.1002/1097-0142(20000915)89:6<1359::AID-CNCR21>3.0.CO;2-9
   Morris PG, 2013, J CLIN ONCOL, V31, P3971, DOI 10.1200/JCO.2013.50.4910
   NELSON DF, 1992, INT J RADIAT ONCOL, V23, P9, DOI 10.1016/0360-3016(92)90538-S
   O'Brien P, 2000, J CLIN ONCOL, V18, P519, DOI 10.1200/JCO.2000.18.3.519
   SHAPIRO WR, 1975, NEW ENGL J MED, V293, P161, DOI 10.1056/NEJM197507242930402
   Shibamoto Y, 2005, INT J RADIAT ONCOL, V62, P809, DOI 10.1016/j.ijrobp.2004.12.043
   Villano JL, 2011, BRIT J CANCER, V105, P1414, DOI 10.1038/bjc.2011.357
   Weigel R, 2004, CLIN NEUROL NEUROSUR, V106, P82, DOI 10.1016/j.clineuro.2003.09.005
NR 17
TC 5
Z9 6
U1 0
U2 2
PU ELSEVIER SCI LTD
PI OXFORD
PA THE BOULEVARD, LANGFORD LANE, KIDLINGTON, OXFORD OX5 1GB, OXON, ENGLAND
SN 0967-5868
EI 1532-2653
J9 J CLIN NEUROSCI
JI J. Clin. Neurosci.
PD NOV
PY 2019
VL 69
BP 26
EP 30
DI 10.1016/j.jocn.2019.08.083
PG 5
WC Clinical Neurology; Neurosciences
WE Science Citation Index Expanded (SCI-EXPANDED)
SC Neurosciences & Neurology
GA JP5SV
UT WOS:000498325100005
PM 31466902
DA 2024-06-03
ER

PT J
AU Estephan, F
   Ye, XB
   Dzaye, O
   Wagner-Johnston, N
   Swinnen, L
   Gladstone, DE
   Ambinder, R
   Kamson, DO
   Lambrecht, S
   Grossman, SA
   Lin, DDM
   Holdhoff, M
AF Estephan, Fayez
   Ye, Xiaobu
   Dzaye, Omar
   Wagner-Johnston, Nina
   Swinnen, Lode
   Gladstone, Douglas E.
   Ambinder, Rich
   Kamson, David Olayinka
   Lambrecht, Sebastian
   Grossman, Stuart A.
   Lin, Doris D. M.
   Holdhoff, Matthias
TI White matter changes in primary central nervous system lymphoma patients
   treated with high-dose methotrexate with or without rituximab
SO JOURNAL OF NEURO-ONCOLOGY
LA English
DT Article
DE Primary central nervous system lymphoma; Leukoencephalopathy; White
   matter changes; High-dose methotrexate; Rituximab
ID ALZHEIMERS-DISEASE; LEUKOENCEPHALOPATHY
AB Purpose White matter changes (WMCs) can develop following systemic chemotherapy in patients with primary central nervous system lymphomas (PCNSLs), but the frequency and extent of these changes is not well characterized. This single center retrospective semi-quantitative study was performed to determine the rate, timing and grade of WMC on MRI in adult patients with newly-diagnosed radiotherapy-naive PCNSL undergoing treatment with high-dose methotrexate (HD-MTX) with or without the addition of rituximab (-R). Methods Serial MRI scans of consecutive adult PCNSL patients treated with HD-MTX +/- R were assessed for WMC comparing the pre-treatment to post-treatment scans utilizing a 0-to-8-point severity scoring system. Results Forty-seven PCNSL patients treated with either HD-MTX-R (n = 34; median age 66, 50% male) or HD-MTX (n = 13; median age 53, 54% male) were included in the analysis. WMC were detected in 62% (95% CI 46-76%) overall, in 68% of the HD-MTX-R, and in 46% of the HD-MTX group. Among patients with WMC (n = 29), WMC were first detected at an average of 2.8 months from beginning of therapy in the HD-MTX-R versus at 10.7 months in the HD-MTX group. Average WMC non-zero scores when first detected following the start of treatment were 2.5 (+/- 1.1) in HD-MTX-R and 1.5 (+/- 0.6) in HD-MTX. Conclusions Development of WMC in PCNSL patients treated with MTX and MTX-R is common. WMC changes appear to be more frequent, occur earlier and are more extensive in patients treated with HD-MTX-R compared to HD-MTX. Prospective studies are required to determine whether WMC correlate with survival or neurocognitive outcomes.
C1 [Estephan, Fayez; Ye, Xiaobu; Dzaye, Omar; Wagner-Johnston, Nina; Swinnen, Lode; Gladstone, Douglas E.; Ambinder, Rich; Kamson, David Olayinka; Grossman, Stuart A.; Holdhoff, Matthias] Johns Hopkins, Sidney Kimmel Comprehens Canc Ctr, Baltimore, MD 21218 USA.
   [Ye, Xiaobu] Johns Hopkins Univ, Sch Med, Dept Neurosurg, Baltimore, MD 21205 USA.
   [Dzaye, Omar; Lambrecht, Sebastian; Lin, Doris D. M.] Johns Hopkins Univ, Sch Med, Russell H Morgan Dept Radiol & Radiol Sci, Baltimore, MD USA.
   [Dzaye, Omar] Charite, Dept Radiol & Neuroradiol, Berlin, Germany.
   [Holdhoff, Matthias] Johns Hopkins, Sidney Kimmel Comprehens Canc Ctr, Viragh Bldg,9th Floor,201 North Broadway, Baltimore, MD 21287 USA.
   [Lin, Doris D. M.] Johns Hopkins Univ, Sch Med, Russell H Morgan Dept Radiol & Radiol Sci, Div Neuroradiol, 600 North Wolfe St, Baltimore, MD 21287 USA.
C3 Johns Hopkins University; Johns Hopkins Medicine; Johns Hopkins
   University; Johns Hopkins University; Free University of Berlin;
   Humboldt University of Berlin; Charite Universitatsmedizin Berlin; Johns
   Hopkins University; Johns Hopkins Medicine; Johns Hopkins University
RP Holdhoff, M (corresponding author), Johns Hopkins, Sidney Kimmel Comprehens Canc Ctr, Baltimore, MD 21218 USA.; Lin, DDM (corresponding author), Johns Hopkins Univ, Sch Med, Russell H Morgan Dept Radiol & Radiol Sci, Baltimore, MD USA.; Holdhoff, M (corresponding author), Johns Hopkins, Sidney Kimmel Comprehens Canc Ctr, Viragh Bldg,9th Floor,201 North Broadway, Baltimore, MD 21287 USA.; Lin, DDM (corresponding author), Johns Hopkins Univ, Sch Med, Russell H Morgan Dept Radiol & Radiol Sci, Div Neuroradiol, 600 North Wolfe St, Baltimore, MD 21287 USA.
EM ddmlin@jhmi.edu; mholdho1@jhmi.edu
RI Lin, Da/JRZ-0235-2023
OI Estephan, Fayez/0009-0007-8141-7770
FU Sidney Kimmel Comprehensive Cancer Center Core Grant [P30CA006973]
FX This study was supported by the Sidney Kimmel Comprehensive Cancer
   Center Core Grant P30CA006973 and the generosity of the
   Fernandes-Martins family and the Greening family.
CR Alderson L, 1996, J NEUROL NEUROSUR PS, V60, P102, DOI 10.1136/jnnp.60.1.102
   BROOKMEYER R, 1982, BIOMETRICS, V38, P29, DOI 10.2307/2530286
   Drachtman RA, 2002, PEDIATR HEMAT ONCOL, V19, P319, DOI 10.1080/08880010290057336
   Fazekas F, 1998, DEMENT GERIATR COGN, V9, P2, DOI 10.1159/000051182
   Gibson EM, 2019, CELL, V176, P43, DOI 10.1016/j.cell.2018.10.049
   Gootjes L, 2004, DEMENT GERIATR COGN, V18, P180, DOI 10.1159/000079199
   Hirono N, 2000, STROKE, V31, P2182, DOI 10.1161/01.STR.31.9.2182
   Holdhoff M, 2014, NEUROLOGY, V83, P235, DOI 10.1212/WNL.0000000000000593
   Hyrien O, 2010, CANCER RES, V70, P10051, DOI 10.1158/0008-5472.CAN-10-1400
   KAPLAN EL, 1958, J AM STAT ASSOC, V53, P457, DOI 10.2307/2281868
   Lai R, 2004, NEUROLOGY, V62, P451, DOI 10.1212/01.WNL.0000106941.51340.A2
   Leys D, 1999, EUR NEUROL, V42, P67, DOI 10.1159/000069414
   McKinney AM, 2009, AM J ROENTGENOL, V193, P192, DOI 10.2214/AJR.08.1176
   MILLOT F, 1995, PEDIATR RES, V37, P151, DOI 10.1203/00006450-199502000-00004
   Ostrom QT, 2015, NEURO-ONCOLOGY, V16, P1, DOI [10.1093/neuonc/nou327, 10.1093/neuonc/nox158, 10.1093/neuonc/nou223, 10.1093/neuonc/nov189]
   Salkade PR, 2012, J CANCER RES THER, V8, P292, DOI 10.4103/0973-1482.98993
   Tan CS, 2010, LANCET NEUROL, V9, P425, DOI 10.1016/S1474-4422(10)70040-5
   Trauninger A, 2011, J HEADACHE PAIN, V12, P97, DOI 10.1007/s10194-011-0299-3
   WILKINSON HA, 1994, NEUROSURGERY, V34, P665, DOI 10.1227/00006123-199404000-00014
   Wiszniewska M, 2000, STROKE, V31, P2837
   YLIKOSKI R, 1993, ARCH NEUROL-CHICAGO, V50, P818, DOI 10.1001/archneur.1993.00540080029009
NR 21
TC 5
Z9 5
U1 0
U2 2
PU SPRINGER
PI NEW YORK
PA ONE NEW YORK PLAZA, SUITE 4600, NEW YORK, NY, UNITED STATES
SN 0167-594X
EI 1573-7373
J9 J NEURO-ONCOL
JI J. Neuro-Oncol.
PD DEC
PY 2019
VL 145
IS 3
BP 461
EP 466
DI 10.1007/s11060-019-03279-9
EA OCT 2019
PG 6
WC Oncology; Clinical Neurology
WE Science Citation Index Expanded (SCI-EXPANDED)
SC Oncology; Neurosciences & Neurology
GA JQ7JR
UT WOS:000491166600003
PM 31621040
DA 2024-06-03
ER

PT J
AU Gessler, F
   Bernstock, JD
   Behmanesh, B
   Brunnberg, U
   Harter, P
   Ye, D
   Friedman, GK
   Hansmann, ML
   Wagner, M
   Seifert, V
   Weise, L
   Marquardt, G
AF Gessler, Florian
   Bernstock, Joshua D.
   Behmanesh, Bedjan
   Brunnberg, Uta
   Harter, Patrick
   Ye, Daniel
   Friedman, Gregory K.
   Hansmann, Martin-Leo
   Wagner, Marlies
   Seifert, Volker
   Weise, Lutz
   Marquardt, Gerhard
TI The Impact of Early Corticosteroid Pretreatment Before Initiation of
   Chemotherapy in Patients With Primary Central Nervous System Lymphoma
SO NEUROSURGERY
LA English
DT Article
DE Primary CNS lymphoma; Corticosteroids; Systemic therapy; Treatment
   response; Survival; Complete response
ID STEM-CELL TRANSPLANTATION; HIGH-DOSE CHEMOTHERAPY; WHOLE-BRAIN
   RADIOTHERAPY; 1ST-LINE TREATMENT; INDUCED APOPTOSIS; DIAGNOSIS;
   EPIDEMIOLOGY; GLUCOCORTICOIDS; METHOTREXATE; REMISSION
AB BACKGROUND: The optimal timing of corticosteroid (CS) treatment in patients with primary central nervous system (CNS) lymphoma (PCNSL) remains controversial. While poor clinical presentation may justify early treatment with CS, this may ultimately result in reduced concentrations of chemotherapeutic agents via perturbations in the permeability of the blood-brain barrier.
   OBJECTIVE: To investigate whether early CS exposure is associated with beneficial outcomes and/or reduced occurrence of adverse events as opposed to delayed/concomitant administration.
   METHODS: Herein we performed a retrospective observational analysis using patients that were prospectively entered into a database. All patients whom were admitted to the University Hospital between 2009 and 2015 with newly diagnosed PCNSL were included within our study.
   RESULTS: Our cohort included 50 consecutive patients diagnosed with PCNSL; of these, in 30 patients CS administration was initiated prior to chemotherapy (early), whilst in the remaining 20 patients CS administration was initiated concomitantly with their chemotherapeutic regimen (concomitant). Within the early vs concomitant CS administration groups, no significant differences were observed with regard to progression-free survival (PFS) (P=.81), overall survival (OS) (P=.75), or remission (P=.68; odds ratio 0.76 and confidence interval [95%] 0.22-2.71). Critically, the timing of CS initiation was not associated with either PFS (P=.81) or PFS (P=.75).
   CONCLUSION: Early CS administration was not associated with a deterioration in response to chemotherapy, PFS, or OS. As such, administration of CS prior to initiation of chemotherapy is both reasonable and safe for patients with newly diagnosed PCNSL.
C1 [Gessler, Florian; Behmanesh, Bedjan; Seifert, Volker; Weise, Lutz; Marquardt, Gerhard] Goethe Univ Frankfurt, Univ Hosp Frankfurt, Dept Neurosurg, Schleusenweg, Frankfurt, Germany.
   [Bernstock, Joshua D.; Ye, Daniel] NINDS, Stroke Branch, NIH, Bldg 36,Rm 4D04, Bethesda, MD 20892 USA.
   [Brunnberg, Uta] Goethe Univ Frankfurt, Univ Hosp Frankfurt, Dept Internal Med 2, Hematol Oncol, Frankfurt, Germany.
   [Harter, Patrick] Goethe Univ Frankfurt, Inst Neurol, Edinger Inst, Frankfurt, Germany.
   [Friedman, Gregory K.] Univ Alabama Birmingham, Dept Pediat, Neurooncol Program, Birmingham, AL USA.
   [Hansmann, Martin-Leo] Goethe Univ Frankfurt, Univ Hosp Frankfurt, Dr Senckenberg Inst Pathol, Frankfurt, Germany.
   [Wagner, Marlies] Goethe Univ Frankfurt, Univ Hosp Frankfurt, Inst Neuroradiol, Frankfurt, Germany.
C3 Goethe University Frankfurt; Goethe University Frankfurt Hospital;
   National Institutes of Health (NIH) - USA; NIH National Institute of
   Neurological Disorders & Stroke (NINDS); Goethe University Frankfurt;
   Goethe University Frankfurt Hospital; Goethe University Frankfurt;
   University of Alabama System; University of Alabama Birmingham; Goethe
   University Frankfurt; Goethe University Frankfurt Hospital; Goethe
   University Frankfurt; Goethe University Frankfurt Hospital
RP Gessler, F (corresponding author), Univ Hosp Frankfurt, Dept Neurosurg, Schleusenweg 2-16, D-60528 Frankfurt, Germany.
EM f.gessler@med.uni-frankfurt.de
RI Wagner, Marlies/AAL-3357-2020; Wagner, Marlies/GQA-9181-2022; Wagner,
   Marlies/AAZ-5487-2021
OI Gessler, Florian/0000-0002-3471-0575; Bernstock,
   Joshua/0000-0002-7814-3867; Ye, Daniel/0000-0002-5417-3279; Friedman,
   Gregory/0000-0002-6653-7420
CR Abrey LE, 2005, J CLIN ONCOL, V23, P5034, DOI 10.1200/JCO.2005.13.524
   Ayroldi E, 2007, J CLIN INVEST, V117, P1605, DOI 10.1172/JCI30724
   Bromberg JE, 2013, HAEMATOLOGICA, V98, P808, DOI 10.3324/haematol.2012.070839
   Bromberg JEC, 2002, NEUROLOGY, V59, P762, DOI 10.1212/WNL.59.5.762
   BURTON AF, 1967, CAN J BIOCHEM CELL B, V45, P289, DOI 10.1139/o67-032
   Choi YL, 2006, CLIN NEUROPATHOL, V25, P29
   Cote TR, 1996, J NATL CANCER I, V88, P675, DOI 10.1093/jnci/88.10.675
   Ferreri AJM, 2002, NEUROLOGY, V58, P1513, DOI 10.1212/WNL.58.10.1513
   Ferreri AJM, 2016, BLOOD, V127, P1642, DOI 10.1182/blood-2015-10-636340
   Ferreri AJM, 2009, LANCET, V374, P1512, DOI 10.1016/S0140-6736(09)61416-1
   GEPPERT M, 1990, ACTA NEUROPATHOL, V80, P629, DOI 10.1007/BF00307631
   Gessler F, 2017, J NEURO-ONCOL, V133, P399, DOI 10.1007/s11060-017-2448-2
   Grandér D, 2009, AUTOPHAGY, V5, P1198, DOI 10.4161/auto.5.8.10122
   Heckmann JG, 1998, NEUROSURG REV, V21, P48, DOI 10.1007/BF01111485
   HELMBERG A, 1995, EMBO J, V14, P452, DOI 10.1002/j.1460-2075.1995.tb07021.x
   Hollender A, 2002, ANN ONCOL, V13, P1099, DOI 10.1093/annonc/mdf175
   Illerhaus G, 2007, HAEMATOLOGICA, V93, P147, DOI 10.3324/haematol.11771
   Illerhaus G, 2006, J CLIN ONCOL, V24, P3865, DOI 10.1200/JCO.2006.06.2117
   Juergens A, 2010, ANN NEUROL, V67, P182, DOI 10.1002/ana.21824
   Kasenda B, 2012, ANN ONCOL, V23, P2670, DOI 10.1093/annonc/mds059
   Korfel A, 2012, ANN ONCOL, V23, P2374, DOI 10.1093/annonc/mdr627
   Laane E, 2009, CELL DEATH DIFFER, V16, P1018, DOI 10.1038/cdd.2009.46
   Louis DN, 2016, ACTA NEUROPATHOL, V131, P803, DOI 10.1007/s00401-016-1545-1
   LOWE SW, 1993, NATURE, V362, P847, DOI 10.1038/362847a0
   Nelson DF, 1999, J NEURO-ONCOL, V43, P241, DOI 10.1023/A:1006206602918
   NEUWELT EA, 1982, P NATL ACAD SCI-BIOL, V79, P4420, DOI 10.1073/pnas.79.14.4420
   Norden AD, 2011, J NEURO-ONCOL, V101, P487, DOI 10.1007/s11060-010-0269-7
   Olson JE, 2002, CANCER, V95, P1504, DOI 10.1002/cncr.10851
   Pirotte B, 1997, J NEURO-ONCOL, V32, P63, DOI 10.1023/A:1005733416571
   Porter AB, 2008, ANN NEUROL, V63, P662, DOI 10.1002/ana.21366
   Roth P, 2012, EXPERT REV ANTICANC, V12, P623, DOI [10.1586/ERA.12.36, 10.1586/era.12.36]
   Roth P, 2010, CURR OPIN NEUROL, V23, P597, DOI 10.1097/WCO.0b013e32833e5a5d
   Rubenstein JL, 2013, BLOOD, V122, P2318, DOI 10.1182/blood-2013-06-453084
   Schabet M, 1999, J NEURO-ONCOL, V43, P199, DOI 10.1023/A:1006290032052
   Schorb E, 2016, BMC CANCER, V16, DOI 10.1186/s12885-016-2311-4
   Smith KGC, 1996, EMBO J, V15, P5167, DOI 10.1002/j.1460-2075.1996.tb00901.x
   Thiel E, 2010, LANCET ONCOL, V11, P1036, DOI 10.1016/S1470-2045(10)70229-1
   Villano JL, 2011, BRIT J CANCER, V105, P1414, DOI 10.1038/bjc.2011.357
   Weise LM, 2014, STEREOT FUNCT NEUROS, V92, P129, DOI 10.1159/000360582
   Weller M, 2014, NEURO-ONCOLOGY, V16, P1035, DOI 10.1093/neuonc/nou120
   Witt Ken A, 2014, Adv Pharmacol, V71, P361, DOI 10.1016/bs.apha.2014.06.018
NR 41
TC 5
Z9 5
U1 0
U2 3
PU OXFORD UNIV PRESS INC
PI CARY
PA JOURNALS DEPT, 2001 EVANS RD, CARY, NC 27513 USA
SN 0148-396X
EI 1524-4040
J9 NEUROSURGERY
JI Neurosurgery
PD AUG
PY 2019
VL 85
IS 2
BP 264
EP 272
DI 10.1093/neuros/nyy272
PG 9
WC Clinical Neurology; Surgery
WE Science Citation Index Expanded (SCI-EXPANDED)
SC Neurosciences & Neurology; Surgery
GA JH9QR
UT WOS:000493103500091
PM 30016483
OA Green Published
DA 2024-06-03
ER

PT J
AU Liu, DL
   Kong, ZR
   Wang, YK
   Chen, WL
   Wang, YN
   Chen, WQ
   Liu, L
   Dang, YH
   Ma, WB
   Wang, Y
   Cheng, X
AF Liu, Delin
   Kong, Ziren
   Wang, Yuekun
   Chen, Wenlin
   Wang, Yaning
   Chen, Wanqi
   Liu, Lei
   Dang, Yonghong
   Ma, Wenbin
   Wang, Yu
   Cheng, Xin
TI Quantitative and Visual Characteristics of Primary Central Nervous
   System Lymphoma on <SUP>18</SUP>F-FDG-PET
SO INTERDISCIPLINARY SCIENCES-COMPUTATIONAL LIFE SCIENCES
LA English
DT Article
DE F-18-FDG; Positron emission tomography; Lymphoma; Visual characteristic
ID PRIMARY CNS LYMPHOMA; IMMUNOCOMPETENT PATIENTS; FDG-PET; DIAGNOSIS;
   DIFFERENTIATION; GLIOBLASTOMA; LESIONS; MRI
AB Primary central nervous system lymphomas (PCNSLs) are rare progressive brain tumors, whose managements are significantly different from other solid tumors, especially glioblastomas. Therefore, an early diagnosis is of great significance. F-18-fluorodeoxyglucose (FDG)-positron emission tomography (PET), which can measure the glucose metabolic rate in the brain, is an increasingly common tool for early diagnosis. Twenty-five immunocompetent patients with PCNSL were reviewed in this study to describe the general characteristics of PCNSL patients' F-18-FDG-PET scans. Quantitative features included a radically enhanced maximum standardized uptake value (SUVmax) with a mean value of 23.8 +/- 7.9 and a 5.8 +/- 1.8 mean ratio of tumor-to-normal contralateral cortex activity (T/N). Visual characteristics, such as favored locations in the brain, lesion numbers, tumor shape, metabolic inhibition, and structural shift were determined as well. PCNSL was found to favor the cortex, especially the frontal lobe, followed by the basal ganglia and corpus callosum. All PCNSLs were near the lateral ventricular area. Tumor shapes were subdivided into three groups: diffuse, round, and irregular patterns. Reduced radiation was observed in the ipsilateral cortex, the basal ganglia and the contralateral cerebellum. The lateral ventricles were prone to be compressed on the side ipsilateral to the tumor, pushing the midline towards the contralateral side of the brain. In conclusion, aside from SUVmax and T/N values, other visual characteristics are also available to facilitate the differentiation of PCNSLs from other brain conditions on F-18-FDG-PET scans.
C1 [Liu, Delin; Kong, Ziren; Wang, Yuekun; Chen, Wenlin; Wang, Yaning; Chen, Wanqi; Liu, Lei; Ma, Wenbin; Wang, Yu] Chinese Acad Med Sci, Peking Union Med Coll, Peking Union Med Coll Hosp, Dept Neurosurg, 1 Shuaifuyuan Wangfujing, Beijing, Peoples R China.
   [Dang, Yonghong; Cheng, Xin] Chinese Acad Med Sci, Peking Union Med Coll, Peking Union Med Coll Hosp, Dept Nucl Med, 1 Shuaifuyuan Wangfujing, Beijing, Peoples R China.
C3 Chinese Academy of Medical Sciences - Peking Union Medical College;
   Peking Union Medical College Hospital; Peking Union Medical College;
   Chinese Academy of Medical Sciences - Peking Union Medical College;
   Peking Union Medical College; Peking Union Medical College Hospital
RP Cheng, X (corresponding author), Chinese Acad Med Sci, Peking Union Med Coll, Peking Union Med Coll Hosp, Dept Nucl Med, 1 Shuaifuyuan Wangfujing, Beijing, Peoples R China.
EM liudl@student.pumc.edu.cn; kongziren@pumc.edu.cn; ywang@pumch.cn;
   pumch_chengxin@126.com
FU Chinese Academy of Medical Sciences Innovation Fund for Medical Sciences
   [2016-I2M-2-001, 2018-I2M-3-001]; Fundamental Research Funds for the
   Central Universities [3332018029]
FX This study has received funding from the Chinese Academy of Medical
   Sciences Innovation Fund for Medical Sciences (Grant No. 2016-I2M-2-001
   and No. 2018-I2M-3-001) and the Fundamental Research Funds for the
   Central Universities (Grant No. 3332018029).
CR Bhagavathi S, 2008, ARCH PATHOL LAB MED, V132, P1830, DOI 10.1043/1543-2165-132.11.1830
   Cha S, 2002, RADIOLOGY, V223, P11, DOI 10.1148/radiol.2231010594
   Cheng G, 2019, NEUROL SCI, V40, P535, DOI 10.1007/s10072-018-3669-7
   del Rio MS, 2009, ONCOLOGIST, V14, P526, DOI 10.1634/theoncologist.2008-0236
   Karantanis D, 2007, NUCL MED COMMUN, V28, P834, DOI 10.1097/MNM.0b013e328264ae7f
   Kawai N, 2010, J NEURO-ONCOL, V100, P225, DOI 10.1007/s11060-010-0182-0
   Kawai N, 2010, ANN NUCL MED, V24, P335, DOI 10.1007/s12149-010-0356-z
   Kim DS, 2009, RADIOLOGY, V251, P467, DOI 10.1148/radiol.2512072071
   Kosaka N, 2008, AM J ROENTGENOL, V190, pW365, DOI 10.2214/AJR.07.2660
   KROGHJENSEN M, 1995, LEUKEMIA LYMPHOMA, V19, P223
   Küker W, 2005, J NEURO-ONCOL, V72, P169, DOI 10.1007/s11060-004-3390-7
   Lammertsma AA, 2001, VISION RES, V41, P1277, DOI 10.1016/S0042-6989(00)00262-5
   Ma JH, 2010, AM J NEURORADIOL, V31, P1699, DOI 10.3174/ajnr.A2161
   Makino K, 2011, ANN NUCL MED, V25, P432, DOI 10.1007/s12149-011-0483-1
   Maza S, 2013, RADIOL ONCOL, V47, P103, DOI 10.2478/raon-2013-0016
   Mohile NA, 2008, NEURO-ONCOLOGY, V10, P223, DOI 10.1215/15228517-2007-061
   Palmedo H, 2006, EUR J NUCL MED MOL I, V33, P164, DOI 10.1007/s00259-005-1917-6
   Reni M, 1997, ANN ONCOL, V8, P227, DOI 10.1023/A:1008201717089
   Rubenstein J, 2008, LEUKEMIA LYMPHOMA, V49, P43, DOI 10.1080/10428190802311441
   Wang S, 2011, AM J NEURORADIOL, V32, P507, DOI 10.3174/ajnr.A2333
   Yamaguchi S, 2015, ACTA NEUROCHIR, V157, P187, DOI 10.1007/s00701-014-2290-7
   Yamaguchi S, 2014, ANN NUCL MED, V28, P603, DOI 10.1007/s12149-014-0851-8
   Yang M, 2017, MEDICINE, V96, DOI 10.1097/MD.0000000000006676
   Zhou WY, 2018, EUR J RADIOL, V104, P26, DOI 10.1016/j.ejrad.2018.04.020
NR 24
TC 5
Z9 5
U1 1
U2 6
PU SPRINGER HEIDELBERG
PI HEIDELBERG
PA TIERGARTENSTRASSE 17, D-69121 HEIDELBERG, GERMANY
SN 1913-2751
EI 1867-1462
J9 INTERDISCIP SCI
JI Interdiscip. Sci.
PD JUN
PY 2019
VL 11
IS 2
SI SI
BP 300
EP 306
DI 10.1007/s12539-019-00333-y
PG 7
WC Mathematical & Computational Biology
WE Science Citation Index Expanded (SCI-EXPANDED)
SC Mathematical & Computational Biology
GA IS6VR
UT WOS:000482289800016
PM 31264053
DA 2024-06-03
ER

PT J
AU Haddad, R
   Alkubaisi, A
   Al Bozom, I
   Haider, A
   Belkhair, S
AF Haddad, Rizq
   Alkubaisi, Aisha
   Al Bozom, Issam
   Haider, Abdulrazzaq
   Belkhair, Sirajeddin
TI Solitary Primary Central Nervous System Lymphoma Mimicking Third
   Ventricular Colloid Cyst-Case Report and Review of Literature
SO WORLD NEUROSURGERY
LA English
DT Review
DE Colloid cyst; Endoscopic resection of third ventricular mass; Lymphoma
   mimicking colloid cyst; PCNSL
AB BACKGROUND: Primary central nervous system lymphoma is a rare malignant tumor of the central nervous system. It is associated with poor prognosis and accounts for 0.7%-0.9% of all lymphomas and only 0.3%-1.5% of intracranial tumors. Typically, these lesions are in the cerebral white matter near the corpus callosum, the central gray matter, the basal ganglia-thalamus-hypothalamic region, the posterior fossa and the periventricular region. Only 2 cases with pure third ventricular lymphoma have been reported in the literature.
   CASE DESCRIPTION: A 72-year-old female patient known to have type II diabetes mellitus treated with insulin, hypertension, chronic kidney disease, dyslipidemia, and obesity presented with a history of acute confusion and urinary incontinence. No headache was reported on admission, but previously she had intermittent mild headaches and generalized body aches. She had no history of visual symptoms. Her family said she was mildly confused and had memory difficulties that started acutely 2 days before presentation to the hospital. The patient had urgent computed tomography of the brain, which showed a hyperdense lesion in the region of the foramen of Monro. Pre-operative images diagnosed the case as colloid cyst, but post-operative histopathology proved the lesion to be primary CNS lymphoma.
   CONCLUSIONS: Eleven months after surgery, the patient is fully consciousness and oriented, with no memory issues or neurologic deficit. She is back to her baseline activities. We are reporting this case for the rarity of the disease and the unusual location of it.
C1 [Haddad, Rizq; Alkubaisi, Aisha; Al Bozom, Issam; Haider, Abdulrazzaq; Belkhair, Sirajeddin] Hamad Med Corp, Neurosurg, Doha, Qatar.
C3 Hamad Medical Corporation
RP Haddad, R (corresponding author), Hamad Med Corp, Neurosurg, Doha, Qatar.
EM Rmh001@gmail.com
OI Haddad, Rizq/0000-0001-6332-8861
CR Jaiswal AK, 2004, J CLIN NEUROSCI, V11, P328, DOI 10.1016/S0967-5868(03)00110-3
   Mappa S, 2013, HEMATOL ONCOL, V31, P143, DOI 10.1002/hon.2037
   Marcus R., 2009, GUIDELINES DIAGNOSIS
   Mendez Joe S, 2018, Am Soc Clin Oncol Educ Book, V38, P604, DOI 10.1200/EDBK_200829
   Nagle Sarah J, 2017, Int J Hematol Oncol, V6, P113, DOI 10.2217/ijh-2017-0020
   Nayak L, 2017, BLOOD, V129, P3071, DOI 10.1182/blood-2017-01-764209
   Nayak L, 2013, CURR TREAT OPTION ON, V14, P539, DOI 10.1007/s11864-013-0252-6
   Queiroz Rodolfo Mendes, 2017, Radiol Bras, V50, P413, DOI 10.1590/0100-3984.2016.0065
   Rubenstein J, 2008, LEUKEMIA LYMPHOMA, V49, P43, DOI 10.1080/10428190802311441
   Sasani Mehdi, 2011, J Med Case Rep, V5, P213, DOI 10.1186/1752-1947-5-213
   Slone HW, 2005, AM J ROENTGENOL, V184, P1679, DOI 10.2214/ajr.184.5.01841679
   Wang J, 2015, ONCOL LETT, V9, P1795, DOI 10.3892/ol.2015.2903
NR 12
TC 5
Z9 5
U1 1
U2 5
PU ELSEVIER SCIENCE INC
PI NEW YORK
PA STE 800, 230 PARK AVE, NEW YORK, NY 10169 USA
SN 1878-8750
EI 1878-8769
J9 WORLD NEUROSURG
JI World Neurosurg.
PD MAR
PY 2019
VL 123
BP 286
EP 294
DI 10.1016/j.wneu.2018.12.026
PG 9
WC Clinical Neurology; Surgery
WE Science Citation Index Expanded (SCI-EXPANDED)
SC Neurosciences & Neurology; Surgery
GA HR2II
UT WOS:000462958400150
PM 30579027
DA 2024-06-03
ER

PT J
AU Brandt, A
   Matschke, J
   Fehrle, W
   von Wenserski, L
   Bokemeyer, C
   Illerhaus, G
   Binder, M
AF Brandt, Anna
   Matschke, Jakob
   Fehrle, Wilfried
   von Wenserski, Lisa
   Bokemeyer, Carsten
   Illerhaus, Gerald
   Binder, Mascha
TI A significant proportion of patients with primary central nervous system
   lymphoma harbor clonal bone marrow B-cells
SO LEUKEMIA & LYMPHOMA
LA English
DT Article
DE Primary central nervous system lymphoma; clonal bone marrow B-cells;
   flow cytometry
ID PRIMARY CNS LYMPHOMA; CHRONIC LYMPHOCYTIC-LEUKEMIA; CHEMOIMMUNOTHERAPY;
   TRANSPLANTATION; IMMUNOGLOBULIN
AB Clonal bone marrow (BM) B-cell populations are a common finding in patients with suspected primary central nervous system lymphoma (PCNSL). To assess their clinical significance, benign monoclonal B-cell lymphocytosis (MBL) needs to be differentiated from concomitant BM involvement, since patients with secondary central nervous system lymphoma (SCNSL) generally require more intensive treatment directed also at the component outside the central nervous system (CNS). Here, we retrospectively analyzed BM samplings in 51 patients with suspected PCNSL. We found clonal B cell populations in 8 of 51 cases (16%) by flow cytometry. None of these eight cases had BM involvement by high-grade lymphoma. No lymphoma relapses outside the CNS were recorded. Together, our data points at a significant percentage of patients with suspected PCNSL harboring clonal BM B-cells, which in this patient group always represented benign MBL. Failure to differentiate these populations from systemic lymphoma involvement may result in overtreatment of patients.
C1 [Brandt, Anna; von Wenserski, Lisa; Bokemeyer, Carsten; Binder, Mascha] Univ Med Ctr Hamburg Eppendorf, Dept Oncol Hematol & Bone Marrow Transplantat, Sect Pneumol, Martinistr 52, D-20246 Hamburg, Germany.
   [Matschke, Jakob] Univ Med Ctr Hamburg Eppendorf, Dept Neuropathol, Hamburg, Germany.
   [Fehrle, Wilfried] Univ Med Ctr Hamburg Eppendorf, Dept Pathol, Hamburg, Germany.
   [Illerhaus, Gerald] Klinikum Stuttgart, Dept Hematol & Oncol, Stuttgart, Germany.
C3 University of Hamburg; University Medical Center Hamburg-Eppendorf;
   University of Hamburg; University Medical Center Hamburg-Eppendorf;
   University of Hamburg; University Medical Center Hamburg-Eppendorf;
   Klinikum Stuttgart
RP Binder, M (corresponding author), Univ Med Ctr Hamburg Eppendorf, Dept Oncol Hematol & Bone Marrow Transplantat, Sect Pneumol, Martinistr 52, D-20246 Hamburg, Germany.
EM m.binder@uke.de
RI Matschke, Jakob/F-6641-2013
OI Matschke, Jakob/0000-0001-6080-0198; von Wenserski,
   Lisa/0000-0003-1963-0398; Brandt, Anna/0009-0000-7390-1692; Binder,
   Mascha/0000-0003-0663-3004
CR Abrey LE, 1998, J CLIN ONCOL, V16, P859, DOI 10.1200/JCO.1998.16.3.859
   Bolotin DA, 2015, NAT METHODS, V12, P380, DOI 10.1038/nmeth.3364
   Dagklis A, 2009, BLOOD, V114, P26, DOI 10.1182/blood-2008-09-176933
   Ferreri AJM, 2016, LANCET HAEMATOL, V3, pE217, DOI 10.1016/S2352-3026(16)00036-3
   Ferreri AJM, 2015, J CLIN ONCOL, V33, P3903, DOI 10.1200/JCO.2015.61.1236
   Fritsch K, 2017, LEUKEMIA, V31, P846, DOI 10.1038/leu.2016.334
   Hoang-Xuan K, 2015, LANCET ONCOL, V16, pE322, DOI 10.1016/S1470-2045(15)00076-5
   Illerhaus G, 2016, LANCET HAEMATOL, V3, pE388, DOI 10.1016/S2352-3026(16)30050-3
   Jahnke K, 2006, J CLIN ONCOL, V24, P4754, DOI 10.1200/JCO.2006.06.7165
   Jahnke K, 2006, J NEURO-ONCOL, V80, P159, DOI 10.1007/s11060-006-9165-6
   Malecka A, 2015, HAEMATOLOGICA, V100, pE415, DOI 10.3324/haematol.2015.126656
   McCann KJ, 2009, BLOOD, V113, P4677, DOI 10.1182/blood-2008-09-179366
   Nelson BP, 2014, AM J CLIN PATHOL, V141, P687, DOI 10.1309/AJCPD5TOBDJU4GKO
   Nieto WG, 2009, BLOOD, V114, P33, DOI 10.1182/blood-2009-01-197368
   Oberle A, 2017, HAEMATOLOGICA, V102, P1105, DOI 10.3324/haematol.2016.161414
   Randen U, 2013, AM J CLIN PATHOL, V139, P390, DOI 10.1309/AJCPPHSUQM8XBJH7
   Rossi D, 2009, BRIT J HAEMATOL, V146, P64, DOI 10.1111/j.1365-2141.2009.07711.x
   Schliffke S, 2016, LEUKEMIA, V30, P2232, DOI 10.1038/leu.2016.157
   Schliffke S, 2018, ONCOIMMUNOLOGY, V7, DOI 10.1080/2162402X.2017.1417720
   Schmitz N, 2015, J CLIN ONCOL, V33, P3851, DOI 10.1200/JCO.2015.63.1143
   Shanafelt TD, 2010, LEUKEMIA, V24, P512, DOI 10.1038/leu.2009.287
   Shim YK, 2010, CYTOM PART B-CLIN CY, V78B, pS10, DOI 10.1002/cyto.b.20538
   Tierens AM, 2010, HAEMATOL-HEMATOL J, V95, P1334, DOI 10.3324/haematol.2009.014100
   van Dongen JJM, 2003, LEUKEMIA, V17, P2257, DOI 10.1038/sj.leu.2403202
   Voigtlaender M, 2015, ANN HEMATOL, V94, P1559, DOI 10.1007/s00277-015-2409-9
NR 25
TC 5
Z9 5
U1 0
U2 3
PU TAYLOR & FRANCIS LTD
PI ABINGDON
PA 2-4 PARK SQUARE, MILTON PARK, ABINGDON OR14 4RN, OXON, ENGLAND
SN 1042-8194
EI 1029-2403
J9 LEUKEMIA LYMPHOMA
JI Leuk. Lymphoma
PD JAN 28
PY 2019
VL 60
IS 2
BP 334
EP 340
DI 10.1080/10428194.2018.1482538
PG 7
WC Oncology; Hematology
WE Science Citation Index Expanded (SCI-EXPANDED)
SC Oncology; Hematology
GA HS0MT
UT WOS:000463555600009
PM 30033830
DA 2024-06-03
ER

PT J
AU Sethi, TK
   Reddy, NM
AF Sethi, Tarsheen K.
   Reddy, Nishitha M.
TI Treatment of newly diagnosed primary central nervous system lymphoma:
   current and emerging therapies
SO LEUKEMIA & LYMPHOMA
LA English
DT Review
DE PCNSL; frontline; approach
ID PRIMARY CNS LYMPHOMA; HIGH-DOSE METHOTREXATE; STEM-CELL TRANSPLANTATION;
   WHOLE-BRAIN RADIOTHERAPY; NON-HODGKINS-LYMPHOMA; EPSTEIN-BARR-VIRUS;
   RADIATION-THERAPY; PHASE-II; COGNITIVE FUNCTIONS; 1ST-LINE TREATMENT
AB Primary central nervous lymphoma (PCNSL) is a rare extra-nodal subtype of non-Hodgkin lymphoma and most cases are of diffuse large B-cell lymphoma histology with an aggressive presentation. The treatment of PCNSL has evolved over the years from radiation alone to multi-agent chemotherapy with the goal of minimizing long-term toxicity. Recent studies have evaluated autologous stem cell transplant as consolidation in eligible patients with success. The prognosis of relapsed disease remains poor and hence the emphasis is on effective and less toxic frontline strategies. Our growing understanding of the pathogenetic pathways in PCNSL is giving way to an exciting new era of targeted and immunotherapy options with the potential for inclusion in upfront therapy in the future. This review critically evaluates the current evidence including ongoing studies for the frontline treatment of PCNSL.
C1 [Sethi, Tarsheen K.; Reddy, Nishitha M.] Vanderbilt Univ, Med Ctr, Dept Med, Div Hematol Oncol, Nashville, TN 37235 USA.
C3 Vanderbilt University
RP Reddy, NM (corresponding author), Vanderbilt Univ, Med Ctr, Dept Med, Div Hematol Oncol, Nashville, TN 37235 USA.
EM nishitha.reddy@vanderbilt.edu
RI sethi, tarsheen k/E-8875-2016
CR Abrey LE, 2006, J CLIN ONCOL, V24, P5711, DOI 10.1200/JCO.2006.08.2941
   Abrey LE, 2003, J CLIN ONCOL, V21, P4151, DOI 10.1200/JCO.2003.05.024
   Abrey LE, 2005, J CLIN ONCOL, V23, P5034, DOI 10.1200/JCO.2005.13.524
   Abrey LE, 2000, J CLIN ONCOL, V18, P3144, DOI 10.1200/JCO.2000.18.17.3144
   [Anonymous], 2015, AM SOC HEMATOLOGY
   Balint MT, 2016, INT J MOL SCI, V17, DOI 10.3390/ijms17050683
   Barta SK, 2013, BLOOD, V122, P3251, DOI 10.1182/blood-2013-04-498964
   Bataille B, 2000, J NEUROSURG, V92, P261, DOI 10.3171/jns.2000.92.2.0261
   Batchelor T, 2003, J CLIN ONCOL, V21, P1044, DOI 10.1200/JCO.2003.03.036
   Batchelor TT, 2011, NEUROLOGY, V76, P929, DOI 10.1212/WNL.0b013e31820f2d94
   Benjamini O, 2013, CL LYMPH MYELOM LEUK, V13, P338, DOI 10.1016/j.clml.2012.12.007
   Birnbaum T, 2012, J NEURO-ONCOL, V109, P285, DOI 10.1007/s11060-012-0891-7
   BROMBERG J, 2017, BLOOD S1, V130
   Bühring U, 2001, NEUROLOGY, V57, P393, DOI 10.1212/WNL.57.3.393
   Camilleri-Broët S, 2006, BLOOD, V107, P190, DOI 10.1182/blood-2005-03-1024
   Chapuy B, 2016, BLOOD, V127, P869, DOI 10.1182/blood-2015-10-673236
   Cingolani A, 1998, JNCI-J NATL CANCER I, V90, P364, DOI 10.1093/jnci/90.5.364
   CINQUE P, 1993, LANCET, V342, P398, DOI 10.1016/0140-6736(93)92814-A
   Colombat P, 2006, BONE MARROW TRANSPL, V38, P417, DOI 10.1038/sj.bmt.1705452
   Correa DD, 2007, ANN ONCOL, V18, P1145, DOI 10.1093/annonc/mdl464
   Correa DD, 2013, BRAIN IMAGING BEHAV, V7, P478, DOI 10.1007/s11682-013-9221-8
   Correa DD, 2012, NEURO-ONCOLOGY, V14, P101, DOI 10.1093/neuonc/nor186
   DEANGELIS LM, 1992, CANCER, V70, P1607, DOI 10.1002/1097-0142(19920915)70:6<1607::AID-CNCR2820700628>3.0.CO;2-J
   DEANGELIS LM, 1992, J CLIN ONCOL, V10, P635, DOI 10.1200/JCO.1992.10.4.635
   DeAngelis LM, 2002, J CLIN ONCOL, V20, P4643, DOI 10.1200/JCO.2002.11.013
   Do R, 2015, NATURE, V518, P102, DOI 10.1038/nature13917
   FERRERI AJM, 2016, BLOOD, V128
   Ferreri AJM, 2016, LANCET HAEMATOL, V3, pE217, DOI 10.1016/S2352-3026(16)00036-3
   Ferreri AJM, 2015, LEUKEMIA LYMPHOMA, V56, P1185, DOI 10.3109/10428194.2014.971411
   Ferreri AJM, 2009, LANCET, V374, P1512, DOI 10.1016/S0140-6736(09)61416-1
   Fritsch K, 2017, LEUKEMIA, V31, P846, DOI 10.1038/leu.2016.334
   GHESQUIERES H, 2016, BLOOD, V128
   GLASS J, 1994, J NEUROSURG, V81, P188, DOI 10.3171/jns.1994.81.2.0188
   Glass J, 2016, J CLIN ONCOL, V34, P1620, DOI 10.1200/JCO.2015.64.8634
   Grommes C, 2017, CANCER DISCOV, V7, P1018, DOI 10.1158/2159-8290.CD-17-0613
   Gupta NK, 2017, NEURO-ONCOLOGY, V19, P99, DOI 10.1093/neuonc/now155
   Herrlinger U, 2005, ANN NEUROL, V57, P843, DOI 10.1002/ana.20495
   Illerhaus G, 2009, ANN ONCOL, V20, P319, DOI 10.1093/annonc/mdn628
   Illerhaus G, 2006, J CLIN ONCOL, V24, P3865, DOI 10.1200/JCO.2006.06.2117
   Illerhaus G, 2016, LANCET HAEMATOL, V3, pE388, DOI 10.1016/S2352-3026(16)30050-3
   Johnson BA, 1997, AM J NEURORADIOL, V18, P563
   Kansara R, 2015, AM J HEMATOL, V90, P1149, DOI 10.1002/ajh.24204
   Kaplan LD, 2005, BLOOD, V106, P1538, DOI 10.1182/blood-2005-04-1437
   Kasenda B, 2015, ANN ONCOL, V26, P1305, DOI 10.1093/annonc/mdv076
   Lionakis MS, 2017, CANCER CELL, V31
   Ly KI, 2016, ONCOL LETT, V11, P3471, DOI 10.3892/ol.2016.4393
   Milgrom SA, 2015, LEUKEMIA LYMPHOMA, V56, P1197, DOI 10.3109/10428194.2014.961014
   MILLER DC, 1994, CANCER-AM CANCER SOC, V74, P1383, DOI 10.1002/1097-0142(19940815)74:4<1383::AID-CNCR2820740432>3.0.CO;2-1
   Montemurro M, 2007, ANN ONCOL, V18, P665, DOI 10.1093/annonc/mdl458
   Morris PG, 2013, J CLIN ONCOL, V31, P3971, DOI 10.1200/JCO.2013.50.4910
   Nayak L, 2017, BLOOD, V129, P3071, DOI 10.1182/blood-2017-01-764209
   NELSON DF, 1992, INT J RADIAT ONCOL, V23, P9, DOI 10.1016/0360-3016(92)90538-S
   O'Brien P, 2000, J CLIN ONCOL, V18, P519, DOI 10.1200/JCO.2000.18.3.519
   Omuro AMP, 2005, ARCH NEUROL-CHICAGO, V62, P1595, DOI 10.1001/archneur.62.10.1595
   Omuro A, 2015, LANCET HAEMATOL, V2, pE251, DOI 10.1016/S2352-3026(15)00074-5
   Omuro A, 2015, BLOOD, V125, P1403, DOI 10.1182/blood-2014-10-604561
   Pels H, 2003, J CLIN ONCOL, V21, P4489, DOI 10.1200/JCO.2003.04.056
   Poortmans PMP, 2003, J CLIN ONCOL, V21, P4483, DOI 10.1200/JCO.2003.03.108
   Roth P, 2012, NEUROLOGY, V79, P890, DOI 10.1212/WNL.0b013e318266fcb2
   Rubenstein JL, 2007, J CLIN ONCOL, V25, P1350, DOI 10.1200/JCO.2006.09.7311
   Rubenstein JL, 2013, J CLIN ONCOL, V31, P3061, DOI 10.1200/JCO.2012.46.9957
   Rubenstein JL, 2013, BLOOD, V121, P745, DOI 10.1182/blood-2012-07-440974
   Rubenstein JL, 2003, BLOOD, V101, P466, DOI 10.1182/blood-2002-06-1636
   Rubenstein JL, 2016, ASCO M ABSTRACTS, V34, P7502
   Schorb E, 2013, HAEMATOLOGICA, V98, P765, DOI 10.3324/haematol.2012.076075
   Schultz C, 1996, J CLIN ONCOL, V14, P556, DOI 10.1200/JCO.1996.14.2.556
   Scordo M, 2017, BIOL BLOOD MARROW TR, V23, P38, DOI 10.1016/j.bbmt.2016.09.024
   Shah GD, 2007, J CLIN ONCOL, V25, P4730, DOI 10.1200/JCO.2007.12.5062
   Shibamoto Y, 2003, CANCER-AM CANCER SOC, V97, P128, DOI 10.1002/cncr.11035
   Shiels MS, 2016, BRIT J HAEMATOL, V174, P417, DOI 10.1111/bjh.14073
   Strati P, 2016, HAEMATOLOGICA, V101, P458, DOI 10.3324/haematol.2015.136556
   Thiel E, 2010, LANCET ONCOL, V11, P1036, DOI 10.1016/S1470-2045(10)70229-1
   Thurnher MM, 1997, EUR RADIOL, V7, P1091, DOI 10.1007/s003300050260
   Villano JL, 2011, BRIT J CANCER, V105, P1414, DOI 10.1038/bjc.2011.357
   Wanquet A, 2015, BLOOD, V126, DOI 10.1182/blood.V126.23.2948.2948
   Weller M, 2012, NEURO-ONCOLOGY, V14, P1481, DOI 10.1093/neuonc/nos159
NR 76
TC 5
Z9 5
U1 0
U2 6
PU TAYLOR & FRANCIS LTD
PI ABINGDON
PA 2-4 PARK SQUARE, MILTON PARK, ABINGDON OR14 4RN, OXON, ENGLAND
SN 1042-8194
EI 1029-2403
J9 LEUKEMIA LYMPHOMA
JI Leuk. Lymphoma
PD JAN 2
PY 2019
VL 60
IS 1
BP 6
EP 18
DI 10.1080/10428194.2018.1466296
PG 13
WC Oncology; Hematology
WE Science Citation Index Expanded (SCI-EXPANDED)
SC Oncology; Hematology
GA HL0QV
UT WOS:000458399900003
PM 29741421
DA 2024-06-03
ER

PT J
AU Inoue, A
   Ohnishi, T
   Kohno, S
   Matsumoto, S
   Nishikawa, M
   Ohue, S
   Ozaki, S
   Suehiro, S
   Kurata, M
   Fukushima, M
   Kitazawa, R
   Shigekawa, S
   Watanabe, H
   Kunieda, T
AF Inoue, Akihiro
   Ohnishi, Takanori
   Kohno, Shohei
   Matsumoto, Shirabe
   Nishikawa, Masahiro
   Ohue, Shiro
   Ozaki, Saya
   Suehiro, Satoshi
   Kurata, Mie
   Fukushima, Mana
   Kitazawa, Riko
   Shigekawa, Seiji
   Watanabe, Hideaki
   Kunieda, Takeharu
TI Prognostic significance of immunohistochemical subtypes based on the
   stage of B-cell differentiation in primary CNS lymphoma
SO INTERNATIONAL JOURNAL OF CLINICAL AND EXPERIMENTAL PATHOLOGY
LA English
DT Article
DE Primary central nervous system lymphoma; CD10; BCL-6; MUM-1; high-dose
   methotrexate; PET study
ID NERVOUS-SYSTEM LYMPHOMA; IMMUNOCOMPETENT INDIVIDUALS; IMMUNOPHENOTYPE
   MIGHT; IMPROVED SURVIVAL; GERMINAL CENTER; POOR-PROGNOSIS; EXPRESSION;
   CHEMOTHERAPY; DIAGNOSIS; BIOLOGY
AB Primary central nervous system lymphoma (PCNSL) has been immunohistochemically classified into two subtypes, germinal center (GC) B-cell and non-GC B-cell, but the prognostic impact of these subtypes remains debated. We investigated clinical features and prognostic significance of immunohistochemical subtypes that were identified by expression patterns of three B-cell differentiation markers in PCNSL. We also analyzed a factor related to responsiveness to high-dose methotrexate (HD-MTX) chemotherapy. Tumors from 32 PCNSL patients were immunohistochemically evaluated for expression of cluster of differentiation (CD) 10, B-cell lymphoma-6 (BCL-6), and multiple myeloma oncogene-1 (MUM-1) and classified into subtypes according to the expression patterns of these markers. Clinical features and prognostic outcome of these subtypes were investigated. Twenty-three patients were treated with HD-MTX-based chemotherapy followed by whole-brain radiation therapy (WBRT), and nine were treated with WBRT alone. Three immunohistochemical subtypes were identified, including A-type expressing CD10, BCL-6, and MUM-1 (12 patients), B-type expressing BCL-6 and MUM-1 (12 patients) and C-type expressing MUM-1 only (8 patients). Response rate in the HD-MTX therapy group was 57.1% (4/7) in A-type, 87.5% (7/8) in B-type, and 75% (6/8) in C-type. C-type with the lowest metabolic activity showed significantly longer overall survival than A-type with the higher uptake of methionine (71.6 versus 39.6 months) (P<0.05). Immunohistochemical identification of PCNSL based on the B-cell differentiation stage revealed three types of tumors, showing different metabolic activity and survival time. Refined immunohistochemical classification of PCNSL subtypes may become a useful tool for predicting more accurate prognosis and accessing sensitivity to HD-MTX therapy.
C1 [Inoue, Akihiro; Kohno, Shohei; Matsumoto, Shirabe; Nishikawa, Masahiro; Ozaki, Saya; Suehiro, Satoshi; Shigekawa, Seiji; Watanabe, Hideaki; Kunieda, Takeharu] Ehime Univ, Sch Med, Dept Neurosurg, 454 Shitsukawa, Toon, Ehime 7910295, Japan.
   [Ohnishi, Takanori] Washoukai Sadamoto Hosp, Dept Neurosurg, 1-6-1 Takehara, Matsuyama, Ehime 7900052, Japan.
   [Ohue, Shiro] Ehime Prefectural Cent Hosp, Dept Neurosurg, 83 Kasuga Machi, Matsuyama, Ehime 7900024, Japan.
   [Kurata, Mie; Fukushima, Mana; Kitazawa, Riko] Ehime Univ Hosp, Div Diagnost Pathol, 454 Shitsukawa, Toon, Ehime 7910295, Japan.
C3 Ehime University; Ehime University
RP Inoue, A (corresponding author), Ehime Univ, Sch Med, Dept Neurosurg, 454 Shitsukawa, Toon, Ehime 7910295, Japan.
EM iakihiro3@gmail.com
RI Ohnishi, Takanori/ABN-8258-2022
OI Kurata, Mie/0000-0001-6596-2436; Nishikawa, Masahiro/0000-0002-1302-7646
CR Aki H, 2013, INT J CLIN EXP PATHO, V6, P1068
   Alizadeh AA, 2000, NATURE, V403, P503, DOI 10.1038/35000501
   Bataille B, 2000, J NEUROSURG, V92, P261, DOI 10.3171/jns.2000.92.2.0261
   Bhagavathi S, 2008, CLIN NEUROPATHOL, V27, P13
   Braaten KM, 2003, CLIN CANCER RES, V9, P1063
   Camilleri-Broët S, 2006, BLOOD, V107, P190, DOI 10.1182/blood-2005-03-1024
   Chang CC, 2004, AM J SURG PATHOL, V28, P464, DOI 10.1097/00000478-200404000-00005
   Choi WWL, 2009, CLIN CANCER RES, V15, P5494, DOI 10.1158/1078-0432.CCR-09-0113
   Deckert M, 2011, LEUKEMIA, V25, P1797, DOI 10.1038/leu.2011.169
   Deckert M, 2014, ACTA NEUROPATHOL, V127, P175, DOI 10.1007/s00401-013-1202-x
   Hans CP, 2004, BLOOD, V103, P275, DOI 10.1182/blood-2003-05-1545
   Hattab EM, 2010, MODERN PATHOL, V23, P235, DOI 10.1038/modpathol.2009.164
   Hong JT, 2011, J NEURO-ONCOL, V102, P139, DOI 10.1007/s11060-010-0303-9
   Kinoshita M, 2014, NEURO-ONCOLOGY, V16, P728, DOI 10.1093/neuonc/not319
   Kinoshita M, 2010, J NEURO-ONCOL, V99, P95, DOI 10.1007/s11060-010-0112-1
   Korfel A, 2013, NAT REV NEUROL, V9, P317, DOI 10.1038/nrneurol.2013.83
   Kreher S, 2015, NEURO-ONCOLOGY, V17, P1016, DOI 10.1093/neuonc/nov046
   Levy O, 2008, CANCER, V112, P151, DOI 10.1002/cncr.23149
   Lin CH, 2006, CLIN CANCER RES, V12, P1152, DOI 10.1158/1078-0432.CCR-05-1699
   Liu J, 2017, ONCOL LETT, V14, P5505, DOI 10.3892/ol.2017.6893
   Lossos C, 2014, BRIT J HAEMATOL, V165, P640, DOI 10.1111/bjh.12801
   Momota H, 2010, J NEURO-ONCOL, V98, P341, DOI 10.1007/s11060-009-0078-z
   Ohue S, 2015, NEUROSURG REV, V38, P293, DOI 10.1007/s10143-014-0593-z
   Preusser M, 2010, PATHOLOGY, V42, P547, DOI 10.3109/00313025.2010.508786
   Raoux D, 2010, NEUROPATHOLOGY, V30, P232, DOI 10.1111/j.1440-1789.2009.01074.x
   Rosenwald A, 2002, NEW ENGL J MED, V346, P1937, DOI 10.1056/NEJMoa012914
   Rubenstein JL, 2013, J CLIN ONCOL, V31, P3061, DOI 10.1200/JCO.2012.46.9957
NR 27
TC 5
Z9 5
U1 0
U2 0
PU E-CENTURY PUBLISHING CORP
PI MADISON
PA 40 WHITE OAKS LN, MADISON, WI 53711 USA
SN 1936-2625
J9 INT J CLIN EXP PATHO
JI Int. J. Clin. Exp. Pathol.
PY 2019
VL 12
IS 4
BP 1457
EP 1467
PG 11
WC Oncology; Pathology
WE Science Citation Index Expanded (SCI-EXPANDED)
SC Oncology; Pathology
GA HW1WM
UT WOS:000466474000037
PM 31933963
DA 2024-06-03
ER

PT J
AU Lin, CH
   Yang, CF
   Yang, HC
   Fay, LY
   Yeh, CM
   Kuan, AS
   Wang, HY
   Gau, JP
   Hsiao, LT
   Chiou, TJ
   Chen, PM
   Liu, YC
   Ko, PS
   Liu, JH
   Liu, CJ
AF Lin, Chia-Hsin
   Yang, Ching-Fen
   Yang, Huai-Che
   Fay, Li-Yu
   Yeh, Chiu-Mei
   Kuan, Ai-Seon
   Wang, Hao-Yuan
   Gau, Jyh-Pyng
   Hsiao, Liang-Tsai
   Chiou, Tzeon-Jye
   Chen, Po-Min
   Liu, Yao-Chung
   Ko, Po-Shen
   Liu, Jin-Hwang
   Liu, Chia-Jen
TI Risk Prediction for Early Mortality in Patients with Newly Diagnosed
   Primary CNS Lymphoma
SO JOURNAL OF CANCER
LA English
DT Article
DE Early mortality; epidemiology; primary CNS lymphoma; prognostic factors
ID NERVOUS-SYSTEM LYMPHOMA; WHOLE-BRAIN RADIOTHERAPY; HIGH-DOSE
   METHOTREXATE; NON-HODGKINS-LYMPHOMA; PROGNOSTIC-FACTORS; EARLY DEATH;
   CHEMOTHERAPY; RITUXIMAB; SURVIVAL; TRENDS
AB Background: Overall survival of patients with primary CNS lymphoma (PCNSL) has improved since the introduction of immunochemotherapy. However, up to 10-15% of PCNSL patients still die shortly after diagnosis. In the present study, we aimed to investigate the risk factors of early mortality (death within 60 days after diagnosis) in patients with PCNSL.
   Methods: We included newly diagnosed PCNSL patients in a tertiary medical center in Taiwan between January 1, 2002 and May 31, 2018. Clinical risk factors were collected and compared between PCNSL patients who had and did not have early mortality.
   Results: A total of 133 consecutive patients with PCNSL were included in this study. Approximately 9.8% of the PCNSL patients had early mortality. In multivariate analysis, age >= 80 (adjusted hazard ratio [HR] 3.34, 95% confidence interval [CI] 1.01-11.04, p = 0.048) and involvement of the basal ganglia (adjusted HR 4.85, 95% CI 1.47-15.95, p = 0.009) were identified as independent risk factors of early mortality. Use of MTX-based chemotherapy served as an independent protective factor for early mortality (adjusted HR 0.19, 95% CI 0.05-0.67, p = 0.010). Infection and tumor-associated mass effect contributed most to early mortality.
   Conclusion: Early mortality is not uncommon in patients with PCNSL. Identification of patients with higher risk may help clinicians with initiating appropriate surveillance and management.
C1 [Lin, Chia-Hsin] Linkou Chang Gung Mem Hosp, Dept Radiat Oncol, Med Ctr, Taoyuan, Taiwan.
   [Lin, Chia-Hsin; Wang, Hao-Yuan; Gau, Jyh-Pyng; Hsiao, Liang-Tsai; Chiou, Tzeon-Jye; Chen, Po-Min; Liu, Yao-Chung; Ko, Po-Shen] Natl Yang Ming Univ, Sch Med, Taipei, Taiwan.
   [Yang, Ching-Fen] Taipei Vet Gen Hosp, Dept Pathol & Lab Med, Taipei, Taiwan.
   [Yang, Huai-Che; Fay, Li-Yu] Taipei Vet Gen Hosp, Dept Neurosurg, Taipei, Taiwan.
   [Yang, Huai-Che] Natl Yang Ming Univ, Inst Brain Sci, Taipei, Taiwan.
   [Yeh, Chiu-Mei; Wang, Hao-Yuan; Gau, Jyh-Pyng; Hsiao, Liang-Tsai; Chen, Po-Min; Liu, Yao-Chung; Ko, Po-Shen; Liu, Jin-Hwang; Liu, Chia-Jen] Taipei Vet Gen Hosp, Dept Med, Div Hematol & Oncol, 201 Shipai Rd,Sec 2, Taipei 112, Taiwan.
   [Yeh, Chiu-Mei; Liu, Chia-Jen] Natl Yang Ming Univ, Inst Publ Hlth, Taipei, Taiwan.
   [Kuan, Ai-Seon] Univ Oxford, Nuffield Dept Populat Hlth, Canc Epidemiol Unit, Oxford OX3 7LF, England.
   [Chiou, Tzeon-Jye] Taipei Vet Gen Hosp, Div Transfus Med, Taipei, Taiwan.
   [Liu, Jin-Hwang] Natl Yang Ming Univ, Inst Biopharmaceut Sci, Taipei, Taiwan.
   [Liu, Jin-Hwang] Natl Yang Ming Univ, Chong Hin Loon Mem Canc & Biotherapy Res Ctr, Taipei, Taiwan.
C3 Chang Gung Memorial Hospital; National Yang Ming Chiao Tung University;
   Taipei Veterans General Hospital; Taipei Veterans General Hospital;
   National Yang Ming Chiao Tung University; Taipei Veterans General
   Hospital; National Yang Ming Chiao Tung University; University of
   Oxford; Taipei Veterans General Hospital; National Yang Ming Chiao Tung
   University; National Yang Ming Chiao Tung University
RP Liu, CJ (corresponding author), Taipei Vet Gen Hosp, Dept Med, Div Hematol & Oncol, 201 Shipai Rd,Sec 2, Taipei 112, Taiwan.
EM chiajenliu@gmail.com
RI wang, hao/HSE-7975-2023; Wang, Xingyi/KHT-7171-2024; wang,
   haoyuan/GWR-3322-2022
OI Liu, Jin-Hwang/0000-0001-8201-5529
FU Taipei Veterans General Hospital [V105B-016, V105E10-002-MY2-1];
   Ministry of Science and Technology [MOST 104-2314-B-075-085-MY2]; Taiwan
   Clinical Oncology Research Foundation; Szu-Yuan Research Foundation of
   Internal Medicine; Chong Hin Loon Memorial Cancer and Biotherapy
   Research Center at National Yang-Ming University
FX This study was supported by grants from Taipei Veterans General Hospital
   (V105B-016 and V105E10-002-MY2-1), the Ministry of Science and
   Technology (MOST 104-2314-B-075-085-MY2), the Taiwan Clinical Oncology
   Research Foundation, Szu-Yuan Research Foundation of Internal Medicine,
   and Chong Hin Loon Memorial Cancer and Biotherapy Research Center at
   National Yang-Ming University.
CR Abrey LE, 2006, J CLIN ONCOL, V24, P5711, DOI 10.1200/JCO.2006.08.2941
   Abrey LE, 2000, J CLIN ONCOL, V18, P3144, DOI 10.1200/JCO.2000.18.17.3144
   Ahn Y, 2017, BLOOD RES, V52, P285, DOI 10.5045/br.2017.52.4.285
   Augustson BM, 2005, J CLIN ONCOL, V23, P9219, DOI 10.1200/JCO.2005.03.2086
   Bessell EM, 2004, INT J RADIAT ONCOL, V59, P501, DOI 10.1016/j.ijrobp.2003.11.001
   BLAY JY, 1993, BRIT J CANCER, V67, P1136, DOI 10.1038/bjc.1993.209
   Bromberg JEC, 2018, NEURO-ONCOLOGY, V20, P220
   Coiffier B, 2002, NEW ENGL J MED, V346, P235, DOI 10.1056/NEJMoa011795
   D'Haene N, 2008, BRIT J HAEMATOL, V140, P402, DOI 10.1111/j.1365-2141.2007.06929.x
   Dumontet C, 2002, BRIT J HAEMATOL, V118, P210, DOI 10.1046/j.1365-2141.2002.03565.x
   Ferreri AJM, 2003, J CLIN ONCOL, V21, P266, DOI 10.1200/JCO.2003.09.139
   Ferreri AJM, 2009, LANCET, V374, P1512, DOI 10.1016/S0140-6736(09)61416-1
   Fritsch K, 2011, ANN ONCOL, V22, P2080, DOI 10.1093/annonc/mdq712
   Ghesquières H, 2013, HEMATOL ONCOL, V31, P317, DOI 10.1002/hon.2021
   GLASS J, 1994, J NEUROSURG, V81, P188, DOI 10.3171/jns.1994.81.2.0188
   Grommes C, 2017, J CLIN ONCOL, V35, P2410, DOI 10.1200/JCO.2017.72.7602
   Hayabuchi N, 1999, INT J RADIAT ONCOL, V44, P265, DOI 10.1016/S0360-3016(98)00564-1
   HENRY JM, 1974, CANCER, V34, P1293, DOI 10.1002/1097-0142(197410)34:4<1293::AID-CNCR2820340441>3.0.CO;2-P
   Hoang-Xuan K, 2015, LANCET ONCOL, V16, pE322, DOI 10.1016/S1470-2045(15)00076-5
   Hsu P, 2015, MEDICINE, V94, DOI 10.1097/MD.0000000000002305
   Kelly CM, 2016, J ONCOL, V2016, DOI 10.1155/2016/6186543
   Mendez JS, 2018, NEURO-ONCOLOGY, V20, P687, DOI 10.1093/neuonc/nox187
   Morris PG, 2013, J CLIN ONCOL, V31, P3971, DOI 10.1200/JCO.2013.50.4910
   O'Brien P, 2000, J CLIN ONCOL, V18, P519, DOI 10.1200/JCO.2000.18.3.519
   O'Neill BP, 2013, AM J HEMATOL, V88, P997, DOI 10.1002/ajh.23551
   OKEN MM, 1982, AM J CLIN ONCOL-CANC, V5, P649, DOI 10.1097/00000421-198212000-00014
   Omuro A, 2015, BLOOD, V125, P1403, DOI 10.1182/blood-2014-10-604561
   Panageas KS, 2005, CANCER-AM CANCER SOC, V104, P2466, DOI 10.1002/cncr.21481
   POLLACK IF, 1989, CANCER-AM CANCER SOC, V63, P939, DOI 10.1002/1097-0142(19890301)63:5<939::AID-CNCR2820630526>3.0.CO;2-V
   Poortmans PMP, 2003, J CLIN ONCOL, V21, P4483, DOI 10.1200/JCO.2003.03.108
   Ray-Coquard I, 2001, BRIT J CANCER, V85, P816, DOI 10.1054/bjoc.2001.2011
   Reni M, 1997, ANN ONCOL, V8, P227, DOI 10.1023/A:1008201717089
   Rubenstein JL, 2013, J CLIN ONCOL, V31, P3061, DOI 10.1200/JCO.2012.46.9957
   Rubenstein JL, 2003, BLOOD, V101, P466, DOI 10.1182/blood-2002-06-1636
   Ruhstaller TW, 2000, ANN ONCOL, V11, P374, DOI 10.1023/A:1008371602708
   SCHAG CC, 1984, J CLIN ONCOL, V2, P187, DOI 10.1200/JCO.1984.2.3.187
   Schmitz N, 2015, BLOOD, V125, P1360, DOI 10.1182/blood-2015-01-622498
   Shiels MS, 2016, BRIT J HAEMATOL, V174, P417, DOI 10.1111/bjh.14073
   Song Y, 2017, INT J HEMATOL, V106, P612, DOI 10.1007/s12185-017-2316-z
   Thiel E, 2010, LANCET ONCOL, V11, P1036, DOI 10.1016/S1470-2045(10)70229-1
   Vardiman JW., 2008, WHO CLASSIFICATION T
   Villano JL, 2011, BRIT J CANCER, V105, P1414, DOI 10.1038/bjc.2011.357
   Welch MR, 2012, NEURO-ONCOLOGY, V14, P1304, DOI 10.1093/neuonc/nos207
NR 43
TC 5
Z9 5
U1 0
U2 0
PU IVYSPRING INT PUBL
PI LAKE HAVEN
PA PO BOX 4546, LAKE HAVEN, NSW 2263, AUSTRALIA
SN 1837-9664
J9 J CANCER
JI J. Cancer
PY 2019
VL 10
IS 17
BP 3958
EP 3966
DI 10.7150/jca.32467
PG 9
WC Oncology
WE Science Citation Index Expanded (SCI-EXPANDED)
SC Oncology
GA II8GA
UT WOS:000475429200010
PM 31417640
OA Green Published, Green Submitted, gold
DA 2024-06-03
ER

PT J
AU Adhikari, N
   Biswas, A
   Bakhshi, S
   Khanna, G
   Suri, V
AF Adhikari, Narayan
   Biswas, Ahitagni
   Bakhshi, Sameer
   Khanna, Gaurav
   Suri, Vaishali
TI A rare case of paediatric primary central nervous system lymphoma
   treated with high-dose methotrexate and rituximab-based
   chemoimmunotherapy and whole brain radiotherapy followed by tumour bed
   boost with three-dimensional conformal radiation technique
SO CHILDS NERVOUS SYSTEM
LA English
DT Article
DE Paediatric; Primary CNS lymphoma; Chemoimmunotherapy; Whole brain
   radiotherapy
ID PRIMARY CNS LYMPHOMA; ONCOLOGY GROUP-REPORT; CHILDREN; CHEMOTHERAPY;
   ADOLESCENTS; CHILDHOOD; SURVIVAL
AB Primary central nervous system lymphomas ( PCNSL) are rare in the paediatric population.
   A 12-year-old boy presented to our clinic with complaints of multiple episodes of generalised tonic-clonic seizures for 1 year and gradual loss of vision in both eyes for 3 months. Baseline magnetic resonance imaging (MRI) of the brain showed a large (7.2 x 7 cm) enhancing soft tissue lesion in the right frontal lobe causing mass effect and midline shift. With a radiological diagnosis of supratentorial primitive neuroectodermal tumour, he underwent subtotal resection of tumour. The post-operative histopathology revealed diffuse large B cell lymphoma (DLBCL). Systemic lymphoma workup was essentially normal. He received five cycles of chemoimmunotherapy with rituximab, high-dose methotrexate (HDMTX), vincristine and procarbazine and had complete radiological response (CR). This was followed by whole brain radiotherapy (WBRT) to a dose of 36 Gy in 20 fractions and sequential tumour bed boost to a dose of 9 Gy in 5 fractions by three-dimensional conformal technique. Subsequently, he received two cycles of consolidation chemotherapy with high-dose cytarabine. At completion of treatment, 3 and 6 months thereafter, MRI brain showed CR. At last follow-up visit, 13 months from the date of diagnosis, he was disease-free and asymptomatic with the exception of dimness of vision in both eyes due to long-standing bilateral optic atrophy.
   This report highlights the fact that paediatric PCNSL may be effectively treated by a combination of HDMTX and rituximab-based chemoimmunotherapy followed by consolidation with conformal WBRT and tumour bed boost. Lack of awareness of this rare entity may lead to diagnostic delay and potential ramifications as exemplified by chronic atrophic papilloedema and visual loss in the illustrative case.
C1 [Adhikari, Narayan; Biswas, Ahitagni] All India Inst Med Sci, Dept Radiotherapy & Oncol, New Delhi 110029, India.
   [Bakhshi, Sameer] All India Inst Med Sci, Dept Med Oncol, New Delhi, India.
   [Khanna, Gaurav; Suri, Vaishali] All India Inst Med Sci, Dept Pathol, New Delhi, India.
C3 All India Institute of Medical Sciences (AIIMS) New Delhi; All India
   Institute of Medical Sciences (AIIMS) New Delhi; All India Institute of
   Medical Sciences (AIIMS) New Delhi
RP Biswas, A (corresponding author), All India Inst Med Sci, Dept Radiotherapy & Oncol, New Delhi 110029, India.
EM dr_ahitagni@yahoo.co.in
RI Biswas, Ahitagni/AEM-8881-2022; KHANNA, GAURAV/AAP-2940-2020
OI KHANNA, GAURAV/0000-0002-6846-3437; Khanna, Gaurav/0000-0001-9129-3686
CR Abla O, 2011, CLIN CANCER RES, V17, P346, DOI 10.1158/1078-0432.CCR-10-1161
   Benson R, 2016, WORLD J CLIN CASES, V4, P419, DOI 10.12998/wjcc.v4.i12.419
   DeAngelis LM, 2002, J CLIN ONCOL, V20, P4643, DOI 10.1200/JCO.2002.11.013
   Ferreri AJM, 2016, LANCET HAEMATOL, V3, pE217, DOI 10.1016/S2352-3026(16)00036-3
   Goldman S, 2013, LEUKEMIA, V27, P1174, DOI 10.1038/leu.2012.255
   Goldman S, 2014, BRIT J HAEMATOL, V167, P394, DOI 10.1111/bjh.13040
   Kai Y, 1998, NEUROL MED-CHIR, V38, P232, DOI 10.2176/nmc.38.232
   Makino K, 2007, ACTA NEUROCHIR, V149, P295, DOI 10.1007/s00701-006-1094-9
   Morris PG, 2013, J CLIN ONCOL, V31, P3971, DOI 10.1200/JCO.2013.50.4910
   Oeffinger KC, 2004, CA-CANCER J CLIN, V54, P208, DOI 10.3322/canjclin.54.4.208
   Ricard D, 2012, LANCET, V379, P1984, DOI 10.1016/S0140-6736(11)61346-9
   Shah GD, 2007, J CLIN ONCOL, V25, P4730, DOI 10.1200/JCO.2007.12.5062
   Thiel E, 2010, LANCET ONCOL, V11, P1036, DOI 10.1016/S1470-2045(10)70229-1
   Thorer H, 2014, HAEMATOLOGICA, V99, DOI 10.3324/haematol.2014.109553
   Villano JL, 2011, BRIT J CANCER, V105, P1414, DOI 10.1038/bjc.2011.357
   Yoon JH, 2012, J KOREAN MED SCI, V27, P1378, DOI 10.3346/jkms.2012.27.11.1378
NR 16
TC 5
Z9 6
U1 0
U2 1
PU SPRINGER
PI NEW YORK
PA 233 SPRING ST, NEW YORK, NY 10013 USA
SN 0256-7040
EI 1433-0350
J9 CHILD NERV SYST
JI Childs Nerv. Syst.
PD SEP
PY 2018
VL 34
IS 9
BP 1777
EP 1783
DI 10.1007/s00381-018-3807-9
PG 7
WC Clinical Neurology; Pediatrics; Surgery
WE Science Citation Index Expanded (SCI-EXPANDED)
SC Neurosciences & Neurology; Pediatrics; Surgery
GA GP8TV
UT WOS:000441188200024
PM 29744624
DA 2024-06-03
ER

PT J
AU Yildiz, A
   Albayrak, M
   Pala, Ç
   Sahin, O
   Öztürk, HBA
   Günes, G
   Maral, S
   Okutan, H
AF Yildiz, Abdulkerim
   Albayrak, Murat
   Pala, Cigdem
   Sahin, Osman
   Ozturk, Hacer Berna Afacan
   Gunes, Gursel
   Maral, Senem
   Okutan, Harika
TI Infections in patients with lymphoma: An analysis of incidence,
   relationship and risk factors
SO JOURNAL OF INFECTION IN DEVELOPING COUNTRIES
LA English
DT Article
DE lymphoma; infection; risk factors
ID BLOOD-STREAM INFECTIONS; NON-HODGKINS-LYMPHOMA; FEBRILE NEUTROPENIA;
   HEMATOLOGICAL MALIGNANCIES; ANTIBIOTIC-PROPHYLAXIS; RECEIVING CHOP;
   CHEMOTHERAPY; COMPLICATIONS; EPIDEMIOLOGY
AB Introduction: Bacterial infections and febrile neutropenia (FN) are major causes of morbidity and mortality in patients with hematological malignancy. The aim of this study was to investigate the incidence and risk factors of infections in lymphoma patients.
   Methodology: This retrospective study was conducted on 200 lymphoma patients diagnosed and treated between January 2009 and December 2017 in Diskapi Yildirim Beyazit Training and Research Hospital, a tertiary referral hospital in Ankara, Turkey.
   Results: The mean follow-up period was 20.09 +/- 19.81 months. The incidence of infection episode (IE) was 32.5% (65/200) and FN was 18.5% (37/200). Analysis of the data revealed that patients with IE had significantly higher rates of diagnosis of primary central nervous system lymphoma (PCNSL), lower baseline hemoglobin, lower baseline hematocrit, higher baseline lactate dehydrogenase levels, higher usage of central cathater, and a higher number of chemotherapy lines compared to patients with no IE. In logistic regression analysis, disease subtype of PCNSL, usage of central catheter and lactate deyhydrogenase (LDH) were found to increase the risk of infection. The odds ratio for PCNSL was 37.866 (p = 0.003), 2.679 for central catheter (p = 0.008) and 1.001 for LDH (p = 0.011).
   Conclusions: The risk of infection in patients with lymphoma was associated with central catheter usage, higher LDH levels and a diagnosis of PCNSL. Baseline hematological parameters were not determined to have any impact on the occurrence of infection. Patients with these risk factors should be monitored more carefully and the maximum level of infection prevention should be taken.
C1 [Yildiz, Abdulkerim; Albayrak, Murat; Pala, Cigdem; Sahin, Osman; Ozturk, Hacer Berna Afacan; Gunes, Gursel; Maral, Senem] Univ Hlth Sci, Diskapi Yildirim Beyazit Training & Res Hosp, Dept Hematol, Ankara, Turkey.
   [Okutan, Harika] Losantes Children & Adult Hosp, Dept Adult Hematol, Ankara, Turkey.
C3 University of Health Sciences Turkey; Diskapi Yildirim Beyazit Training
   & Research Hospital
RP Yildiz, A (corresponding author), Diskapi Yildirim Beyazit Training & Res Hosp, Dept Hematol, Sehit Omer Halisdemir Cad 20, TR-06110 Altindag, Turkey.
EM akerim@hotmail.com
RI maral, senem/AAH-9926-2021; Yıldız, Abdulkerim/Q-8534-2018; Gunes,
   Gursel/AEV-1479-2022; Albayrak, Murat/JUU-5382-2023; Afacan Öztürk,
   Hacer Berna/AAN-1699-2020; albayrak, murat/K-7879-2019
OI maral, senem/0000-0003-4766-1861; Yıldız,
   Abdulkerim/0000-0002-9596-4042; Gunes, Gursel/0000-0003-2330-7753;
   Afacan Öztürk, Hacer Berna/0000-0001-9386-7604; albayrak,
   murat/0000-0003-4025-741X
CR Ammann RA, 2014, PLOS ONE, V9, DOI 10.1371/journal.pone.0101696
   Baden LR, 2016, J NATL COMPR CANC NE, V14, P882, DOI 10.6004/jnccn.2016.0093
   Butt Tariq, 2004, J Ayub Med Coll Abbottabad, V16, P18
   Chen CY, 2010, EPIDEMIOL INFECT, V138, P1044, DOI 10.1017/S0950268809991208
   Chrischilles Elizabeth A, 2003, Cancer Control, V10, P396
   Coiffier B, 2000, MED ONCOL, V17, pS2
   Freifeld AG, 2011, CLIN INFECT DIS, V52, pE56, DOI 10.1093/cid/cir073
   Gafter-Gvili A, 2005, ANN INTERN MED, V142, P979, DOI 10.7326/0003-4819-142-12_Part_1-200506210-00008
   Gómez H, 1998, J CLIN ONCOL, V16, P2065, DOI 10.1200/JCO.1998.16.6.2065
   Jeddi R, 2011, HEMATOLOGY, V16, P160, DOI 10.1179/102453311X12953015767293
   Lo NG, 2006, HEMATOL ONCOL, V24, P120, DOI 10.1002/hon.783
   Lyman GH, 2003, LEUKEMIA LYMPHOMA, V44, P2069, DOI 10.1080/1042819031000119262
   Lyman GH, 2003, CANCER-AM CANCER SOC, V98, P2402, DOI 10.1002/cncr.11827
   Narducci F, 2011, EJSO-EUR J SURG ONC, V37, P913, DOI 10.1016/j.ejso.2011.06.016
   Noronha V, 2014, INDIAN J CANCER, V51, P470, DOI 10.4103/0019-509X.175306
   Pagano L, 1997, HAEMATOLOGICA, V82, P415
   Rondinelli PIP, 2006, J PEDIAT HEMATOL ONC, V28, P665, DOI 10.1097/01.mph.0000212996.94929.0b
   Taj M, 2015, J ONCOL, V2015, DOI 10.1155/2015/596504
   Vakkalanka B, 2011, ADV HEMATOL, V2011
   Wisplinghoff H, 2003, CLIN INFECT DIS, V36, P1103, DOI 10.1086/374339
NR 20
TC 5
Z9 6
U1 0
U2 1
PU J INFECTION DEVELOPING COUNTRIES
PI TRAMANIGLIO
PA JIDC CENT OFF PORTO CONTE RICERCHE RES CTR, S P 55, PORTO CONTE CAPO
   CACCIA KM 8.400 LOC, TRAMANIGLIO, 07041, ITALY
SN 1972-2680
J9 J INFECT DEV COUNTR
JI J. Infect. Dev. Ctries.
PD SEP
PY 2018
VL 12
IS 9
BP 741
EP 747
DI 10.3855/jidc.10399
PG 7
WC Infectious Diseases
WE Science Citation Index Expanded (SCI-EXPANDED)
SC Infectious Diseases
GA GW6CZ
UT WOS:000447036000008
PM 31999632
OA Green Submitted, gold
DA 2024-06-03
ER

PT J
AU Meling, TR
   Latysheva, A
   Da Broi, M
   Jahr, G
   Holte, H
   Beiske, K
   Emblem, KE
AF Meling, Torstein R.
   Latysheva, Anna
   Da Broi, Michele
   Jahr, Guro
   Holte, Harald, Jr.
   Beiske, Klaus
   Emblem, Kyrre Eeg
TI Is deep brain involvement in intracranial primary central nervous system
   lymphoma of importance for penetration of chemotherapeutic agents?
SO NEURORADIOLOGY
LA English
DT Article
DE Lymphoma; Oncology; Prognostic factors; MRI; Surgery
ID PRIMARY CNS LYMPHOMA; CEREBRAL-BLOOD-FLOW; TERM-FOLLOW-UP; MR PERFUSION;
   PHASE-II; METHOTREXATE; RADIOTHERAPY; HETEROGENEITY; VINCRISTINE;
   RITUXIMAB
AB The purposes of this study are to study the impact of deep brain involvement on overall survival (OS) and progression-free survival (PFS) in intracranial primary CNS lymphoma (PCNSL), and to explore possible mechanisms for this impact using advanced MRI techniques.
   Seventy-nine patients with histologically verified PCNSL were identified from a prospective clinical database of patients treated at Oslo University Hospital between 2003 and 2014. Patients were treated per standard chemotherapeutic regimens (N = 57) or no chemotherapy (N = 22). Anatomical MRIs were available in all patients to assess tumor load and location based on contrast agent enhancement visible on T1-weighted images. Diffusion MRIs were available in 33 (42%) patients and perfusion MRI in 13 (16%) patients that received active treatment.
   Across all patients, OS and PFS were 16.4 and 9.8 months, respectively. In multivariate analysis, MRI-based deep brain involvement (80%) was the only negative significant factor of OS (OR = 14.2; P < 0.005). While a reduced Karnofsky performance status was associated with deep brain involvement (P < 0.05), neither chemotherapy regimen, neurologic status, nor patient age were independent significant factors for OS or PFS in this setting. Compared to other tumors and healthy tissue levels, MRI perfusion showed more pathologic hemodynamic flow signatures in tumors with deep brain involvement.
   In intracranial PCNSL, the only significant prognostic factor for OS and PFS in multivariate analysis was age and deep brain involvement. While contingent on a small study sample, we hypothesize this may in part be explained by regional differences in vascular supply and delivery from a dysfunctional perfusion signature.
C1 [Meling, Torstein R.; Da Broi, Michele; Jahr, Guro] Oslo Univ Hosp, Dept Neurosurg, N-0027 Oslo, Norway.
   [Meling, Torstein R.; Da Broi, Michele; Beiske, Klaus] Univ Oslo, Inst Clin Med, Fac Med, Oslo, Norway.
   [Latysheva, Anna] Oslo Univ Hosp, Dept Radiol, Oslo, Norway.
   [Holte, Harald, Jr.] Oslo Univ Hosp, Dept Oncol, Oslo, Norway.
   [Beiske, Klaus] Oslo Univ Hosp, Dept Pathol, Oslo, Norway.
   [Emblem, Kyrre Eeg] Oslo Univ Hosp, Dept Diagnost Phys, Oslo, Norway.
C3 University of Oslo; University of Oslo; University of Oslo; University
   of Oslo; University of Oslo; University of Oslo
RP Meling, TR (corresponding author), Oslo Univ Hosp, Dept Neurosurg, N-0027 Oslo, Norway.; Meling, TR (corresponding author), Univ Oslo, Inst Clin Med, Fac Med, Oslo, Norway.
EM torsteinrmeling@gmail.com
RI Holte, Harald/AAO-5647-2020; Meling, Torstein/Q-2568-2019; Emblem,
   Kyrre/H-6691-2012
OI Meling, Torstein/0000-0001-6595-0873; Da Broi,
   Michele/0000-0003-1527-1594; Emblem, Kyrre/0000-0002-6580-9519
CR Abrey LE, 2006, J CLIN ONCOL, V24, P5711, DOI 10.1200/JCO.2006.08.2941
   Abrey LE, 2005, J CLIN ONCOL, V23, P5034, DOI 10.1200/JCO.2005.13.524
   Baetke SC, 2015, BRIT J RADIOL, V88, DOI 10.1259/bjr.20150207
   Baraniskin A, 2012, BRIT J HAEMATOL, V156, P421, DOI 10.1111/j.1365-2141.2011.08928.x
   Batchelor T, 2003, J CLIN ONCOL, V21, P1044, DOI 10.1200/JCO.2003.03.036
   Bessell EM, 2004, INT J RADIAT ONCOL, V59, P501, DOI 10.1016/j.ijrobp.2003.11.001
   Bjornerud A, 2010, J CEREBR BLOOD F MET, V30, P1066, DOI 10.1038/jcbfm.2010.4
   Blasel S, 2018, J NEUROL, V265, P647, DOI 10.1007/s00415-018-8737-7
   Blasel S, 2013, J NEURO-ONCOL, V114, P127, DOI 10.1007/s11060-013-1161-z
   Covarrubias DJ, 2004, ONCOLOGIST, V9, P528, DOI 10.1634/theoncologist.9-5-528
   Digernes I, 2017, J CEREBR BLOOD F MET, V37, P2237, DOI 10.1177/0271678X17694187
   Elder James B, 2006, Neurosurg Focus, V21, pE13
   Emblem KE, 2015, RADIOLOGY, V275, P228, DOI 10.1148/radiol.14140770
   Ferreri AJM, 2003, J CLIN ONCOL, V21, P266, DOI 10.1200/JCO.2003.09.139
   Ferreri AJM, 2009, LANCET, V374, P1512, DOI 10.1016/S0140-6736(09)61416-1
   Fraser E, 2015, CHIN CLIN ONCOL, V4, DOI 10.3978/j.issn.2304-3865.2015.02.01
   Gavrilovic IT, 2006, J CLIN ONCOL, V24, P4570, DOI 10.1200/JCO.2006.06.6910
   Ghesquières H, 2010, ANN ONCOL, V21, P842, DOI 10.1093/annonc/mdp529
   Ghesquières H, 2013, HEMATOL ONCOL, V31, P317, DOI 10.1002/hon.2021
   Hasan KM, 2013, MAGN RESON IMAGING, V31, P1445, DOI 10.1016/j.mri.2013.04.010
   Hitchcock SA, 2006, J MED CHEM, V49, P7559, DOI 10.1021/jm060642i
   Hoang-Xuan K, 2015, LANCET ONCOL, V16, pE322, DOI 10.1016/S1470-2045(15)00076-5
   Houillier C, 2017, J NEURO-ONCOL, V133, P315, DOI 10.1007/s11060-017-2435-7
   Hrabe J, 2007, J MED PHYS, V32, P34, DOI 10.4103/0971-6203.31148
   Jahr G, 2018, BRAIN BEHAV
   Jespersen SN, 2012, J CEREBR BLOOD F MET, V32, P264, DOI 10.1038/jcbfm.2011.153
   Kim YS, 2018, SCI REP-UK, V8, DOI 10.1038/s41598-017-18901-x
   Lister Andrew, 2002, Hematology Am Soc Hematol Educ Program, P283
   Ly KI, 2016, ONCOL LETT, V11, P3471, DOI 10.3892/ol.2016.4393
   Madle M, 2015, ANN HEMATOL, V94, P1853, DOI 10.1007/s00277-015-2470-4
   Morris PG, 2013, J CLIN ONCOL, V31, P3971, DOI 10.1200/JCO.2013.50.4910
   Neska-Matuszewska M, 2018, PLOS ONE, V13, DOI 10.1371/journal.pone.0191341
   Norden AD, 2011, J NEURO-ONCOL, V101, P487, DOI 10.1007/s11060-010-0269-7
   Pulczynski EJ, 2015, HAEMATOLOGICA, V100, P534, DOI 10.3324/haematol.2014.108472
   Schorb E, 2013, HAEMATOLOGICA, V98, P765, DOI 10.3324/haematol.2012.076075
   Schultz C, 1996, J CLIN ONCOL, V14, P556, DOI 10.1200/JCO.1996.14.2.556
   Shin WY, 2007, MAGN RESON MED, V58, P1232, DOI 10.1002/mrm.21420
   Viallon M, 2015, NEURORADIOLOGY, V57, P441, DOI 10.1007/s00234-015-1500-1
   Wilhelm I, 2016, TISSUE BARRIERS, V4, DOI 10.1080/21688370.2016.1143544
   Xu W, 2017, PLOS ONE, V12
NR 40
TC 5
Z9 5
U1 0
U2 1
PU SPRINGER
PI NEW YORK
PA 233 SPRING ST, NEW YORK, NY 10013 USA
SN 0028-3940
EI 1432-1920
J9 NEURORADIOLOGY
JI Neuroradiology
PD JUL
PY 2018
VL 60
IS 7
BP 703
EP 713
DI 10.1007/s00234-018-2038-9
PG 11
WC Clinical Neurology; Neuroimaging; Radiology, Nuclear Medicine & Medical
   Imaging
WE Science Citation Index Expanded (SCI-EXPANDED)
SC Neurosciences & Neurology; Radiology, Nuclear Medicine & Medical Imaging
GA GJ0TY
UT WOS:000434968400005
PM 29804159
DA 2024-06-03
ER

PT J
AU Javier, R
   Shaikh, N
   Lesniak, MS
   Sonabend, A
   Stupp, R
   Behdad, A
   Horbinski, C
AF Javier, Rodrigo
   Shaikh, Nawal
   Lesniak, Maciej S.
   Sonabend, Adam
   Stupp, Roger
   Behdad, Amir
   Horbinski, Craig
TI B cell-rich non-neoplastic sentinel lesion preceding primary central
   nervous system lymphoma
SO DIAGNOSTIC PATHOLOGY
LA English
DT Article
DE Primary CNS lymphoma; Diffuse large B cell lymphoma; Sentinel lesion
ID AUTOIMMUNE
AB Background: Primary central nervous system lymphoma (PCNSL) is an uncommon tumoi in the brain. Although most PCNSL are readily diagnosed as diffuse large B cell lymphoma (DLBCL) on the first biopsy, very rare cases have been described in which the first detected intracerebral lesions are non-neoplastic, and are composed mostly of perivascular T cells, not B cells. This phenomenon is known as "sentinel lesions".
C1 [Javier, Rodrigo; Lesniak, Maciej S.; Sonabend, Adam; Stupp, Roger; Horbinski, Craig] Northwestern Univ, Feinberg Sch Med, Dept Neurol Surg, Tam 2-705,300 East Super St, Chicago, IL 60611 USA.
   [Shaikh, Nawal] Northwestern Univ, Feinberg Sch Med, Dept Neurol, Chicago, IL 60611 USA.
   [Behdad, Amir; Horbinski, Craig] Northwestern Univ, Feinberg Sch Med, Dept Pathol, Chicago, IL 60611 USA.
C3 Northwestern University; Feinberg School of Medicine; Northwestern
   University; Feinberg School of Medicine; Northwestern University;
   Feinberg School of Medicine
RP Horbinski, C (corresponding author), Northwestern Univ, Feinberg Sch Med, Dept Neurol Surg, Tam 2-705,300 East Super St, Chicago, IL 60611 USA.; Horbinski, C (corresponding author), Northwestern Univ, Feinberg Sch Med, Dept Pathol, Chicago, IL 60611 USA.
EM caig.horbinski@northwester.edu
RI Stupp, Roger/L-3303-2019
OI Horbinski, Craig/0000-0001-8340-9992
CR Alderson L, 1996, J NEUROL NEUROSUR PS, V60, P102, DOI 10.1136/jnnp.60.1.102
   Baecklund E, 2014, SEMIN CANCER BIOL, V24, P61, DOI 10.1016/j.semcancer.2013.12.001
   Brunn A, 2013, ACTA NEUROPATHOL, V126, P603, DOI 10.1007/s00401-013-1169-7
   Camdessanché JP, 2011, EUR J NEUROL, V18, P929, DOI 10.1111/j.1468-1331.2010.03180.x
   Dalmau J, 2014, NEURO-ONCOLOGY, V16, P771, DOI 10.1093/neuonc/nou030
   Giannini C, 2014, J NEUROPATH EXP NEUR, V73, P478, DOI 10.1097/NEN.0000000000000076
   Husseini L, 2012, CAN J NEUROL SCI, V39, P6, DOI 10.1017/S0317167100012610
   Jahnke K, 2006, ANN NEUROL, V59, P755, DOI 10.1002/ana.20804
   Jahnke K, 2005, BRIT J HAEMATOL, V128, P616, DOI 10.1111/j.1365-2141.2004.05361.x
   Kuhlmann T, 2001, J NEUROL NEUROSURG P, V70
   Kvarta MD, 2016, BMC NEUROL, V16, DOI 10.1186/s12883-016-0596-1
   Li R, 2015, SCI TRANSL MED, V7, DOI 10.1126/scitranslmed.aab4176
   Lu JQ, 2016, WORLD NEUROSURG, V88, DOI 10.1016/j.wneu.2015.11.099
   Ng S, 2007, J CLIN NEUROSCI, V14, P1126, DOI 10.1016/j.jocn.2006.05.003
   Olmes DG, 2014, BMJ CASE REP, V2014, DOI 10.1136/bcr-202014-206825
   Ostrom QT, 2015, NEURO-ONCOLOGY, V16, P1, DOI [10.1093/neuonc/nou327, 10.1093/neuonc/nox158, 10.1093/neuonc/nou223, 10.1093/neuonc/nov189]
   Papanicolau-Sengos A, 2012, INT J CLIN EXP PATHO, V5, P89
   Park I, 2008, CLIN LYMPHOMA MYELOM, V8, P305, DOI 10.3816/CLM.2008.n.043
   Phillips EH, 2014, CURR HEMATOL MALIG R, V9, P243, DOI 10.1007/s11899-014-0217-2
   Roschewski M, 2012, CANCER J, V18, P469, DOI 10.1097/PPO.0b013e31826c5e19
   Taieb G, 2014, J NEUROL SCI, V344, P224, DOI 10.1016/j.jns.2014.06.015
   Yamamoto J, 2014, ONCOL LETT, V7, P1835, DOI 10.3892/ol.2014.2033
NR 22
TC 5
Z9 5
U1 0
U2 1
PU BMC
PI LONDON
PA CAMPUS, 4 CRINAN ST, LONDON N1 9XW, ENGLAND
EI 1746-1596
J9 DIAGN PATHOL
JI Diagn. Pathol.
PD JUN 5
PY 2018
VL 13
AR 37
DI 10.1186/s13000-018-0717-9
PG 6
WC Pathology
WE Science Citation Index Expanded (SCI-EXPANDED)
SC Pathology
GA GI2KV
UT WOS:000434200000001
PM 29871654
OA Green Published, gold
DA 2024-06-03
ER

PT J
AU Shinojima, N
   Fujimoto, K
   Makino, K
   Todaka, K
   Yamada, K
   Mikami, Y
   Oda, K
   Nakamura, K
   Jono, H
   Kuratsu, J
   Nakamura, H
   Yano, S
   Mukasa, A
AF Shinojima, Naoki
   Fujimoto, Kenji
   Makino, Keishi
   Todaka, Kohei
   Yamada, Kazumichi
   Mikami, Yoshiki
   Oda, Kazutaka
   Nakamura, Kazumi
   Jono, Hirofumi
   Kuratsu, Jun-ichi
   Nakamura, Hideo
   Yano, Shigetoshi
   Mukasa, Akitake
TI Clinical significance of polyglutamylation in primary central nervous
   system lymphoma
SO ACTA NEUROPATHOLOGICA COMMUNICATIONS
LA English
DT Article
DE Polyglutamylation; Methotrexate; Primary central nervous system
   lymphoma; Leucovorin rescue
ID ACUTE LYMPHOBLASTIC-LEUKEMIA; HIGH-DOSE METHOTREXATE;
   DIHYDROFOLATE-REDUCTASE; ACQUIRED-RESISTANCE; POLYGLUTAMATES;
   CLASSIFICATION; GLIOBLASTOMA; ACCUMULATION; MECHANISM; THERAPY
AB The therapeutic response to high-dose methotrexate (HD-MTX) therapy for primary central nervous system lymphoma (PCNSL) varies. Polyglutamylation is a reversible protein modification with a high occurrence rate in tumor cells. MTX incorporated into cells is polyglutamylated and strongly binds to dihydrofolate reductase without competitive inhibition by leucovorin (LV). Tumor cells with high polyglutamylation levels are selectively killed, whereas normal cells with lower polyglutamylation are rescued by LV. We hypothesized that the extent of polyglutamylation in tumor cells determines treatment resistance. Here, we investigated the therapeutic response of PCNSL to HD-MTX therapy with LV rescue based on polyglutamylation status. Among 113 consecutive PCNSL patients who underwent HD-MTX therapy in our department between 2001 and 2014, polyglutamylation was evaluated by immunostaining in 82 cases, with relationships between polyglutamylation and therapeutic response retrospectively examined. Human malignant lymphoma lines were used for in vitro experiments, and folpolyglutamate synthetase (FPGS), which induces polyglutamylation, was knocked down with short-hairpin RNA, and a stable cell line with a low rate of polyglutamylation was established. Cell viability after MTX treatment with LV rescue was evaluated using sodium butyrate (NaBu), a histone-deacetylase inhibitor that induces polyglutamylation by elevating FPGS expression. The complete response rate was significantly higher in the group with polyglutamylation than in the non-polyglutamylation group [58.1% (25/43) and 33.3% (13/39), respectively] (p < 0.05), and progression-free survival was also significantly increased in the group with polyglutamylation (p < 0.01). In vitro, the relief effect of LV after MTX administration was significantly enhanced after FPGS knockdown in al cell lines, whereas enhancement of FPGS expression by NaBu treatment significantly reduced this relief effect. These findings suggested that polyglutamylation could be a predictor of therapeutic response to HD-MTX therapy with LV rescue in PCNSL. Combination therapy with HD-MTX and polyglutamylation-inducing agents might represent a promising strategy for PCNSL treatment.
C1 [Shinojima, Naoki; Fujimoto, Kenji; Makino, Keishi; Yamada, Kazumichi; Kuratsu, Jun-ichi; Nakamura, Hideo; Yano, Shigetoshi; Mukasa, Akitake] Kumamoto Univ Hosp, Dept Neurosurg, 1-1-1 Honjo Chuo Ku, Kumamoto 8608556, Japan.
   [Todaka, Kohei] Kumamoto Univ, Sch Med, Kumamoto, Japan.
   [Mikami, Yoshiki] Kumamoto Univ Hosp, Dept Diagnost Pathol, Kumamoto, Japan.
   [Oda, Kazutaka; Nakamura, Kazumi; Jono, Hirofumi] Kumamoto Univ Hosp, Dept Pharm, Kumamoto, Japan.
   [Kuratsu, Jun-ichi] Sakurajuji Hosp, Dept Neurosurg, Kumamoto, Japan.
C3 Kumamoto University; Kumamoto University; Kumamoto University; Kumamoto
   University
RP Shinojima, N (corresponding author), Kumamoto Univ Hosp, Dept Neurosurg, 1-1-1 Honjo Chuo Ku, Kumamoto 8608556, Japan.
EM nshinojima-kuh@umin.ac.jp
RI Oda, Kazutaka/HSI-3041-2023; Mukasa, Akitake/H-7615-2019; Shinojima,
   Naoki/GSI-6790-2022; Shinojima, Naoki/AAW-3038-2021
OI Oda, Kazutaka/0000-0003-0693-1896; Mukasa, Akitake/0000-0001-7776-9086;
   Shinojima, Naoki/0000-0003-3352-7936
FU Japan Society for the Promotion of Science [25462272]; Grants-in-Aid for
   Scientific Research [16K15641, 25462272] Funding Source: KAKEN
FX This work was supported by a Grant-in-Aid for Scientific Research (grant
   no. 25462272) from the Japan Society for the Promotion of Science.
CR Abrey LE, 2006, J CLIN ONCOL, V24, P5711, DOI 10.1200/JCO.2006.08.2941
   Abrey LE, 2005, J CLIN ONCOL, V23, P5034, DOI 10.1200/JCO.2005.13.524
   Anai S, 2014, CANCER SCI, V105, P583, DOI 10.1111/cas.12397
   Aoki H, 2008, AUTOPHAGY, V4, P467, DOI 10.4161/auto.5668
   Banerjee D, 2002, BBA-MOL BASIS DIS, V1587, P164, DOI 10.1016/S0925-4439(02)00079-0
   Bertino JR, 1996, STEM CELLS, V14, P5, DOI 10.1002/stem.140005
   BOUCHER D, 1994, BIOCHEMISTRY-US, V33, P12471, DOI 10.1021/bi00207a014
   FABRE I, 1984, CANCER RES, V44, P3190
   Ferreri AJM, 2003, J CLIN ONCOL, V21, P266, DOI 10.1200/JCO.2003.09.139
   GABBAI AA, 1989, J NEUROSURG, V70, P190, DOI 10.3171/jns.1989.70.2.0190
   GOKER E, 1993, LEUKEMIA, V7, P1000
   GOKER E, 1995, BLOOD, V86, P677, DOI 10.1182/blood.V86.2.677.bloodjournal862677
   Gorlick R, 1997, BLOOD, V89, P1013, DOI 10.1182/blood.V89.3.1013
   Gorlick R, 1996, NEW ENGL J MED, V335, P1041, DOI 10.1056/NEJM199610033351408
   Hans CP, 2004, BLOOD, V103, P275, DOI 10.1182/blood-2003-05-1545
   Hiraga S, 1999, J NEUROSURG, V91, P221, DOI 10.3171/jns.1999.91.2.0221
   Joerger M, 2010, BRIT J CANCER, V102, P673, DOI 10.1038/sj.bjc.6605559
   Joerger M, 2012, BRIT J CLIN PHARMACO, V73, P240, DOI 10.1111/j.1365-2125.2011.04084.x
   Leclerc GJ, 2010, LEUKEMIA, V24, P552, DOI 10.1038/leu.2009.282
   Louis DN, 2016, ACTA NEUROPATHOL, V131, P803, DOI 10.1007/s00401-016-1545-1
   Makino K, 2015, INT J CLIN ONCOL, V20, P29, DOI 10.1007/s10147-014-0692-4
   MATHERLY LH, 1986, CANCER RES, V46, P588
   McGuire JJ, 2003, CURR PHARM DESIGN, V9, P2593, DOI 10.2174/1381612033453712
   MCGUIRE JJ, 1985, CANCER RES, V45, P6395
   Mlecnik B, 2016, SCI TRANSL MED, V8, DOI 10.1126/scitranslmed.aad6352
   Muta D, 2011, J NEURO-ONCOL, V101, P33, DOI 10.1007/s11060-010-0233-6
   O'Brien PC, 2006, INT J RADIAT ONCOL, V64, P408, DOI 10.1016/j.ijrobp.2005.07.958
   Rots MG, 1999, BLOOD, V93, P1677, DOI 10.1182/blood.V93.5.1677.405a16_1677_1683
   Shinojima N, 2003, CANCER RES, V63, P6962
   Shinojima N, 2014, J NEUROSURG-PEDIATR, V14, P615, DOI 10.3171/2014.8.PEDS13590
   Shinojima N, 2013, CANCER RES, V73, P2333, DOI 10.1158/0008-5472.CAN-12-3086
   Yamamoto T, 2015, WORLD NEUROSURG, V84, DOI 10.1016/j.wneu.2015.03.065
NR 32
TC 5
Z9 5
U1 0
U2 1
PU BMC
PI LONDON
PA CAMPUS, 4 CRINAN ST, LONDON N1 9XW, ENGLAND
SN 2051-5960
J9 ACTA NEUROPATHOL COM
JI Acta Neuropathol. Commun.
PD FEB 23
PY 2018
VL 6
AR 15
DI 10.1186/s40478-018-0522-4
PG 13
WC Neurosciences
WE Science Citation Index Expanded (SCI-EXPANDED)
SC Neurosciences & Neurology
GA FY2QI
UT WOS:000426660100002
PM 29475458
OA Green Published, gold, Green Submitted
DA 2024-06-03
ER

PT J
AU Wang, HF
   Wang, M
   Wei, JY
   Wang, L
   Mao, LP
   Jin, J
AF Wang, Huafeng
   Wang, Ming
   Wei, Juying
   Wang, Lei
   Mao, Liping
   Jin, Jie
TI Primary central nervous system lymphoma: Retrospective analysis of 34
   cases in a single centre
SO JOURNAL OF INTERNATIONAL MEDICAL RESEARCH
LA English
DT Article
DE Primary central nervous system lymphoma; chemotherapy; high-dose
   methotrexate; temozolomide
ID PRIMARY CNS LYMPHOMA; HIGH-DOSE METHOTREXATE; IMMUNOCOMPETENT PATIENTS;
   MALIGNANT-LYMPHOMA; RITUXIMAB; TEMOZOLOMIDE; THERAPY; CHEMOTHERAPY;
   GLIOMA; TRIAL
AB Objective To retrospectively analyse outcomes in patients with primary central nervous system lymphoma (PCNSL), which is a malignant CNS non-Hodgkin's lymphoma with a poor prognosis.
   Methods This study retrospectively analysed the treatment and outcomes of patients with PCNSL, which were divided into two groups: surgery (S) group and surgery/biopsy+chemotherapy (SC) group. The latter group was further subdivided into four cohorts based on the treatment regimen: cyclophosphamide, epidoxorubicin, vincristine and prednisone (CHOP), high-dose methotrexate (HDM)+dexamethasone+rituximab (HDM+D+R), HDM+D+temozolomide (HDM+D+T), and HDM+D+R+T.
   Results The study enrolled 34 patients; 10 of which received surgery only. Between the S and SC groups, the median progression-free survival (PFS) and overall survival (OS) of intracranial PCNSLs (n=32) were 8.5 months versus 29 months, respectively; and 8.5 months versus 54 months, respectively (5-year OS: 10.0% versus 48.7%, respectively; 2-year PFS: 0.0% versus 52.6%, respectively). Comparing the CHOP and HDM-based chemotherapy cohorts, the median PFS and OS were 15 months versus not achieved, respectively, and 25 months versus not achieved, respectively (5-year OS: 20.0% versus 60.8%, respectively; 2-year PFS: 20.0% versus 62.7%, respectively).
   Conclusion Chemotherapy appears to provide a better OS and PFS for patients with PCNSLs compared with surgery alone. HDM+D+T and HDM+D+R+T may be effective choices for PCNSL treatment.
C1 [Wang, Huafeng; Wei, Juying; Wang, Lei; Mao, Liping; Jin, Jie] Zhejiang Univ, Affiliated Hosp 1, Dept Haematol, Sch Med, 79 Qingchun Rd, Hangzhou 310003, Zhejiang, Peoples R China.
   [Wang, Huafeng; Wei, Juying; Wang, Lei; Mao, Liping; Jin, Jie] Zhejiang Univ, Inst Haematol, Hangzhou, Zhejiang, Peoples R China.
   [Wang, Huafeng; Wei, Juying; Wang, Lei; Mao, Liping; Jin, Jie] Key Lab Haematol Malignancies Zhejiang Prov, Hangzhou, Zhejiang, Peoples R China.
   [Wang, Ming] Zhejiang Univ, Affiliated Hosp 1, Dept Neurosurg, Sch Med, Hangzhou, Zhejiang, Peoples R China.
C3 Zhejiang University; Zhejiang University; Zhejiang University
RP Jin, J (corresponding author), Zhejiang Univ, Affiliated Hosp 1, Dept Haematol, Sch Med, 79 Qingchun Rd, Hangzhou 310003, Zhejiang, Peoples R China.
EM jiej0503@zju.edu.cn
RI Wang, Ming/HZI-8791-2023; Yang, Fei/JLM-3367-2023; Wang,
   Huafeng/AAX-1708-2021
OI Wang, Ming/0000-0003-1071-4472; Wang, Huafeng/0000-0002-7326-4379
FU Key Laboratory of Haematological Malignancies of Zhejiang Province
   [2011R50015]
FX This work was supported in part by the Key Laboratory of Haematological
   Malignancies of Zhejiang Province (grant no. 2011R50015).
CR Adachi K, 2013, J NIPPON MED SCH, V80, P174, DOI 10.1272/jnms.80.174
   [Anonymous], 2008, WHO Classification of Tumors of Haematopoietic and Lymphoid Tissues
   Chamberlain MC, 2015, NEUROLOGY, V84, P758, DOI 10.1212/01.wnl.0000461333.55612.f2
   Coiffier B, 2010, BLOOD, V116, P2040, DOI 10.1182/blood-2010-03-276246
   Doskaliyev A, 2012, EUR J RADIOL, V81, P339, DOI 10.1016/j.ejrad.2010.11.005
   Ferreri AJM, 2009, LANCET, V374, P1512, DOI 10.1016/S0140-6736(09)61416-1
   Herrlinger U, 2002, NEUROLOGY, V58, P1573, DOI 10.1212/WNL.58.10.1573
   Hoang-Xuan K, 2015, LANCET ONCOL, V16, pE322, DOI 10.1016/S1470-2045(15)00076-5
   Holdhoff M, 2014, NEUROLOGY, V83, P235, DOI 10.1212/WNL.0000000000000593
   Kansara R, 2015, AM J HEMATOL, V90, P1149, DOI 10.1002/ajh.24204
   Kasenda B, 2015, ANN ONCOL, V26, P608, DOI 10.1093/annonc/mdv002
   Korfel A, 2015, EXPERT REV HEMATOL, V8, P559, DOI 10.1586/17474086.2015.1066672
   Kurzwelly D, 2010, J NEURO-ONCOL, V97, P389, DOI 10.1007/s11060-009-0032-0
   Lenz G, 2008, P NATL ACAD SCI USA, V105, P13520, DOI 10.1073/pnas.0804295105
   Ly KI, 2016, ONCOL LETT, V11, P3471, DOI 10.3892/ol.2016.4393
   MACDONALD DR, 1990, J CLIN ONCOL, V8, P1277, DOI 10.1200/JCO.1990.8.7.1277
   Matsushima N, 2012, ANN NUCL MED, V26, P262, DOI 10.1007/s12149-012-0570-y
   Omuro AMP, 2007, J NEURO-ONCOL, V85, P207, DOI 10.1007/s11060-007-9397-0
   Pfreundschuh M, 2011, LANCET ONCOL, V12, P1013, DOI 10.1016/S1470-2045(11)70235-2
   Reni M, 2000, J NATL CANCER I, V92, P575, DOI 10.1093/jnci/92.7.575
   Rubenstein JL, 2003, BLOOD, V101, P466, DOI 10.1182/blood-2002-06-1636
   Salamoon M, 2013, MED ONCOL, V30, DOI 10.1007/s12032-013-0690-9
   *US DEP HHS, 2009, NIH PUBLICATION
   Wang XX, 2014, LEUKEMIA LYMPHOMA, V55, P2497, DOI 10.3109/10428194.2014.889823
   Xiong L, 2017, BMC CANCER, V17, DOI 10.1186/s12885-017-3093-z
   Yamasaki F, 2015, J NEUROSURG, V122, P1370, DOI 10.3171/2014.9.JNS14106
   Zhang D, 2010, KOREAN J RADIOL, V11, P269, DOI 10.3348/kjr.2010.11.3.269
NR 27
TC 5
Z9 6
U1 0
U2 4
PU SAGE PUBLICATIONS LTD
PI LONDON
PA 1 OLIVERS YARD, 55 CITY ROAD, LONDON EC1Y 1SP, ENGLAND
SN 0300-0605
EI 1473-2300
J9 J INT MED RES
JI J. Int. Med. Res.
PD FEB
PY 2018
VL 46
IS 2
BP 883
EP 894
DI 10.1177/0300060517734395
PG 12
WC Medicine, Research & Experimental; Pharmacology & Pharmacy
WE Science Citation Index Expanded (SCI-EXPANDED)
SC Research & Experimental Medicine; Pharmacology & Pharmacy
GA FW2WA
UT WOS:000425164100035
PM 28984175
OA gold, Green Published
DA 2024-06-03
ER

PT J
AU Shan, YD
   Hu, YL
AF Shan, Yudong
   Hu, Yilan
TI Prognostic Factors and Survival in Primary Central Nervous System
   Lymphoma: A Population-Based Study
SO DISEASE MARKERS
LA English
DT Article
ID PRIMARY CNS LYMPHOMA; WHOLE-BRAIN RADIOTHERAPY; HIGH-DOSE METHOTREXATE;
   IMMUNOCOMPETENT PATIENTS; RACIAL-DIFFERENCES; RADIATION-THERAPY;
   HODGKINS-DISEASE; MANAGEMENT; COMMITTEE; TRENDS
AB Objective. This study sought to explore the prognostic factors in a large retrospective cohort of patients with primary central nervous system lymphoma (PCNSL) from the Surveillance, Epidemiology, and End Results database. Methods. There were 5903 patients with PCNSL who had complete clinical information and were identified in the Surveillance, Epidemiology, and End Results program between 1973 and 2014. The epidemiology, therapeutic measures, and clinical characteristics were listed as descriptive statistics. They were grouped into 4 categories: immunocompetent individual with diffuse large B cell lymphoma (DLBCL), immunocompetent individual with non-DLBCL, immunocompromised individual with DLBCL, and immunocompromised individual with non-DLBCL based on different subtypes and immunological status. Survival analysis was conducted with Cox regression models. Results. Different demographics and clinical characteristics were identified as independent factors in different groups. In survival analysis, for patients with DLBCL, chemotherapy involving treatments was associated with the most favorable survival. Received-only radiation could be considered as a primary treatment in immunocompetent patients with non-DLBCL. These differences were statistically significant (P < 0.05). Conclusion. PCNSL patients treated with appropriate chemotherapy treatments may receive stable tumor control.
C1 [Shan, Yudong; Hu, Yilan] Wenzhou Med Univ, Affiliated Cixi Hosp, Dept Neurosurg, Ningbo, Zhejiang, Peoples R China.
C3 Wenzhou Medical University
RP Shan, YD (corresponding author), Wenzhou Med Univ, Affiliated Cixi Hosp, Dept Neurosurg, Ningbo, Zhejiang, Peoples R China.
EM zenki_zheng@yeah.net
OI Shan, Yudong/0000-0002-1377-2566
CR CARBONE PP, 1971, CANCER RES, V31, P1860
   Chalise L, 2017, ANTICANCER RES, V37, P5215, DOI 10.21873/anticanres.11945
   Chimienti E, 2009, CLIN LYMPHOMA MYELOM, V9, P353, DOI 10.3816/CLM.2009.n.070
   Citterio G, 2017, CRIT REV ONCOL HEMAT, V113, P97, DOI 10.1016/j.critrevonc.2017.03.019
   DeWitt JC, 2017, CURR OPIN NEUROL, V30, P643, DOI 10.1097/WCO.0000000000000490
   Fraser E, 2015, CHIN CLIN ONCOL, V4, DOI 10.3978/j.issn.2304-3865.2015.02.01
   Glass J, 2017, CHIN CLIN ONCOL, V6, DOI 10.21037/cco.2017.06.24
   Hoang-Xuan K, 2015, LANCET ONCOL, V16, pE322, DOI 10.1016/S1470-2045(15)00076-5
   Hottinger AF, 2015, CURR OPIN ONCOL, V27, P496, DOI 10.1097/CCO.0000000000000233
   Iwabuchi M, 2016, J RADIAT RES, V57, P164, DOI 10.1093/jrr/rrv085
   Korfel A, 2015, NEUROLOGY, V84, P1242, DOI 10.1212/WNL.0000000000001395
   LISTER TA, 1989, J CLIN ONCOL, V7, P1630, DOI 10.1200/JCO.1989.7.11.1630
   Milgrom SA, 2015, LEUKEMIA LYMPHOMA, V56, P1197, DOI 10.3109/10428194.2014.961014
   Norden AD, 2011, J NEURO-ONCOL, V101, P487, DOI 10.1007/s11060-010-0269-7
   Panageas KS, 2007, CANCER, V110, P1338, DOI 10.1002/cncr.22907
   Panageas KS, 2005, CANCER-AM CANCER SOC, V104, P2466, DOI 10.1002/cncr.21481
   Pulido JS, 2009, NEURO-ONCOLOGY, V11, P318, DOI 10.1215/15228517-2008-103
   Royer-Perron L, 2017, CURR OPIN NEUROL, V30, P669, DOI 10.1097/WCO.0000000000000492
   Ryerson AB, 2016, CANCER-AM CANCER SOC, V122, P1312, DOI 10.1002/cncr.29936
   Shibamoto Y, 2014, INT J CLIN ONCOL, V19, P963, DOI 10.1007/s10147-013-0644-4
   Shiels MS, 2016, BRIT J HAEMATOL, V174, P417, DOI 10.1111/bjh.14073
   Siasios Ioannis, 2015, J Clin Med Res, V7, P1007, DOI 10.14740/jocmr2376w
   Soussain C, 2014, B CANCER, V101, P314, DOI 10.1684/bdc.2014.1909
   Thiel E, 2010, LANCET ONCOL, V11, P1036, DOI 10.1016/S1470-2045(10)70229-1
   Villano JL, 2011, BRIT J CANCER, V105, P1414, DOI 10.1038/bjc.2011.357
NR 25
TC 5
Z9 7
U1 0
U2 2
PU HINDAWI LTD
PI LONDON
PA ADAM HOUSE, 3RD FLR, 1 FITZROY SQ, LONDON, W1T 5HF, ENGLAND
SN 0278-0240
EI 1875-8630
J9 DIS MARKERS
JI Dis. Markers
PY 2018
VL 2018
AR 7860494
DI 10.1155/2018/7860494
PG 15
WC Biotechnology & Applied Microbiology; Genetics & Heredity; Medicine,
   Research & Experimental; Pathology
WE Science Citation Index Expanded (SCI-EXPANDED)
SC Biotechnology & Applied Microbiology; Genetics & Heredity; Research &
   Experimental Medicine; Pathology
GA GM4AS
UT WOS:000438055700001
PM 30050595
OA Green Published, Green Submitted, gold
DA 2024-06-03
ER

PT J
AU Yamanaka, R
   Morii, K
   Sano, M
   Homma, J
   Yajima, N
   Tsukamoto, Y
   Ogura, R
   Natsumeda, M
   Aoki, H
   Akiyama, K
   Saitoh, T
   Hondoh, H
   Kawaguchi, A
   Takahashi, H
   Fujii, Y
AF Yamanaka, Ryuya
   Morii, Ken
   Sano, Masakazu
   Homma, Jumpei
   Yajima, Naoki
   Tsukamoto, Yoshihiro
   Ogura, Ryouske
   Natsumeda, Manabu
   Aoki, Hiroshi
   Akiyama, Katsuhiko
   Saitoh, Takafumi
   Hondoh, Hiroaki
   Kawaguchi, Atsushi
   Takahashi, Hitoshi
   Fujii, Yukihiko
TI Long-term survivors of primary central nervous system lymphoma
SO JAPANESE JOURNAL OF CLINICAL ONCOLOGY
LA English
DT Article
DE long-term survivors; neurotoxicity; primary central nervous system
   lymphoma; quality of life
ID PRIMARY CNS LYMPHOMA; HIGH-DOSE METHOTREXATE; QUALITY-OF-LIFE;
   WHOLE-BRAIN RADIOTHERAPY; FOLLOW-UP; CHEMOTHERAPY; PROCARBAZINE;
   VINCRISTINE; POPULATION; CYTARABINE
AB Objective: In this study, we provide long-term outcome data of patients with primary central nervous system lymphoma
   Methods: The long-term outcomes of PCNSL patients diagnosed between 1982 and 2006 were reviewed. Neurological late neurotoxicity symptoms, neuroradiological brain atrophy and leukoen-cephalopathy were evaluated. Surviving patients completed the Quality of Life Questionnaire-30 and Brain Cancer Module-20. The differences in overall survival were assessed using the Kaplan-Meier method and log-rank test. The differences between groups in terms of each investigated parameter were analyzed using the Wilcoxon signed-rank test
   Results: Among 112 PCNSL patients, there were 33 (29.4%) long-term (> 5 years) survivors. The median survival of all long-term survivors was 105.7 months; of these, 8 (7.1%) were alive at the latest follow-up, with a mean survival time of 170.2 months (range, 121.8-286.4). Clinical assessment revealed severe neurotoxicity in 14 patients (42.4%), moderate neurotoxicity in 5 (15.1%), and normal status in 14 (42.4%). Correlations were seen between the neuroradiological imaging score changes and neurocognitive condition (P= 0.0001), neurocognitive condition and the whole brain irradiation dose (P= 0.0004), and atrophy and the whole brain irradiation dose (P= 0.0035).
   Conclusions: A more severe clinical condition was found to be associated with increasing age and whole brain irradiation dose in long-term survivors with PCNSL.
C1 [Yamanaka, Ryuya; Sano, Masakazu; Homma, Jumpei; Yajima, Naoki; Tsukamoto, Yoshihiro; Ogura, Ryouske; Natsumeda, Manabu; Aoki, Hiroshi; Fujii, Yukihiko] Niigata Univ, Brain Res Inst, Dept Neurosurg, Niigata, Japan.
   [Yamanaka, Ryuya] Kyoto Prefectural Univ Med, Grad Sch Med Sci, Lab Mol Target Therapy Canc, 465 Kajii Cho, Kyoto 6028566, Japan.
   [Morii, Ken] Kitanihon Neurosurg Hosp, Dept Neurosurg, Gosen, Japan.
   [Sano, Masakazu] Shibata Prefectural Hosp, Dept Neurosurg, Shibata, Japan.
   [Homma, Jumpei; Hondoh, Hiroaki] Toyama Prefectural Cent Hosp, Dept Neurosurg, Toyama, Japan.
   [Akiyama, Katsuhiko] Uonuma Kikan Hosp, Dept Neurosurg, Minamiuonuma, Japan.
   [Saitoh, Takafumi] Nagano Red Cross Hosp, Dept Neurosurg, Nagano, Japan.
   [Kawaguchi, Atsushi] Saga Univ, Fac Med, Ctr Comprehens Community Med, Saga, Japan.
   [Takahashi, Hitoshi] Niigata Univ, Brain Res Inst, Dept Pathol, Niigata, Japan.
C3 Niigata University; Kyoto Prefectural University of Medicine; Nagano Red
   Cross Hospital; Saga University; Niigata University
RP Yamanaka, R (corresponding author), Kyoto Prefectural Univ Med, Grad Sch Med Sci, Lab Mol Target Therapy Canc, 465 Kajii Cho, Kyoto 6028566, Japan.
EM ryaman@koto.kpu-m.ac.jp
RI Natsumeda, Manabu/Z-2072-2019; Yamanaka, Ryuya/AFL-0782-2022
OI Natsumeda, Manabu/0000-0003-3098-8323; Yamanaka,
   Ryuya/0000-0003-2941-7996
FU Brain Research Institute, Niigata University [2015-2603]
FX This work was supported in part by the Collaborative Research Project
   (2015-2603) awarded to R.Y. from the Brain Research Institute, Niigata
   University.
CR AARONSON NK, 1993, J NATL CANCER I, V85, P365, DOI 10.1093/jnci/85.5.365
   Abrey LE, 2005, J CLIN ONCOL, V23, P5034, DOI 10.1200/JCO.2005.13.524
   Abrey LE, 2000, J CLIN ONCOL, V18, P3144, DOI 10.1200/JCO.2000.18.17.3144
   Bessell EM, 2002, J CLIN ONCOL, V20, P231, DOI 10.1200/JCO.20.1.231
   Blay JY, 1998, J CLIN ONCOL, V16, P864, DOI 10.1200/JCO.1998.16.3.864
   BLEYER WA, 1981, CANCER TREAT REP, V65, P89
   Correa DD, 2012, NEURO-ONCOLOGY, V14, P101, DOI 10.1093/neuonc/nor186
   Correa DD, 2009, J NEURO-ONCOL, V91, P315, DOI 10.1007/s11060-008-9716-0
   Deprez S, 2012, J CLIN ONCOL, V30, P274, DOI 10.1200/JCO.2011.36.8571
   Dietrich J, 2008, ONCOLOGIST, V13, P1285, DOI 10.1634/theoncologist.2008-0130
   Doolittle ND, 2013, NEUROLOGY, V81, P84, DOI 10.1212/WNL.0b013e318297eeba
   Fayers PM., 2001, EORTC QLQ 30 SCORING, V3rd
   Ferreri AJM, 2014, NEUROLOGY, V82, P1370, DOI 10.1212/WNL.0000000000000314
   Ferreri AJM, 2009, LANCET, V374, P1512, DOI 10.1016/S0140-6736(09)61416-1
   Gavrilovic IT, 2006, J CLIN ONCOL, V24, P4570, DOI 10.1200/JCO.2006.06.6910
   Harder H, 2004, NEUROLOGY, V62, P544, DOI 10.1212/WNL.62.4.544
   Kasenda B, 2012, ANN ONCOL, V23, P2670, DOI 10.1093/annonc/mds059
   Monje ML, 2007, ANN NEUROL, V62, P515, DOI 10.1002/ana.21214
   Morris PG, 2013, J CLIN ONCOL, V31, P3971, DOI 10.1200/JCO.2013.50.4910
   Morris PG, 2009, LANCET NEUROL, V8, P581, DOI 10.1016/S1474-4422(09)70091-2
   Omuro A, 2015, LANCET HAEMATOL, V2, pE251, DOI 10.1016/S2352-3026(15)00074-5
   Panageas KS, 2005, CANCER-AM CANCER SOC, V104, P2466, DOI 10.1002/cncr.21481
   Rubenstein JL, 2013, J CLIN ONCOL, V31, P3061, DOI 10.1200/JCO.2012.46.9957
   Thiel E, 2010, LANCET ONCOL, V11, P1036, DOI 10.1016/S1470-2045(10)70229-1
   Yamanaka R, 2008, JPN J CLIN ONCOL, V38, P373, DOI 10.1093/jjco/hyn027
   Yamanaka R, 2017, LEUKEMIA LYMPHOMA, V58, P475, DOI 10.1080/10428194.2016.1201570
NR 26
TC 5
Z9 5
U1 0
U2 2
PU OXFORD UNIV PRESS
PI OXFORD
PA GREAT CLARENDON ST, OXFORD OX2 6DP, ENGLAND
SN 0368-2811
EI 1465-3621
J9 JPN J CLIN ONCOL
JI Jpn. J. Clin. Oncol.
PD FEB
PY 2017
VL 47
IS 2
BP 101
EP 107
DI 10.1093/jjco/hyw171
PG 7
WC Oncology
WE Science Citation Index Expanded (SCI-EXPANDED)
SC Oncology
GA EP1RL
UT WOS:000397161900002
PM 28175331
OA Bronze
DA 2024-06-03
ER

PT J
AU Benson, R
   Mallick, S
   Purkait, S
   Suri, V
   Haresh, KP
   Gupta, S
   Sharma, D
   Julka, PK
   Rath, GK
AF Benson, Rony
   Mallick, Supriya
   Purkait, Suvendu
   Suri, Vaishali
   Haresh, K. P.
   Gupta, Subhash
   Sharma, Dayanand
   Julka, Pramod Kumar
   Rath, Goura Kishore
TI Primary pediatric mid-brain lymphoma: Report of a rare pediatric tumor
   in a rare location
SO WORLD JOURNAL OF CLINICAL CASES
LA English
DT Article
DE Primary; Midbrain; Lymphoma; Paediatric
ID NERVOUS-SYSTEM LYMPHOMA; PRIMARY CNS LYMPHOMA; FEATURES
AB Primary central nervous system lymphoma (PCNSL) is a rare disease in pediatric age group. A thirteen-year-old male child presented with complaints of headache for six months, vomiting and diplopia for three days. Magnetic resonance imaging of the brain showed a single lesion of 1.7 cm x 1.6 cm x 1.6 cm in the mid brain and tectum. He underwent a gross total resection of the tumor. The histopathological evaluation revealed B cell high grade non Hodgkin lymphoma. The patient was treated with High dose methotrexate and cranio spinal radiation. The patient was alive without disease 12 mo after completion of treatment. This case highlights importance of keeping PCNSL as differential in brain stem lesions of pediatric patients also. Radiation and chemotherapy remains the most important treatment for such patients.
C1 [Benson, Rony; Haresh, K. P.; Gupta, Subhash; Sharma, Dayanand; Julka, Pramod Kumar; Rath, Goura Kishore] All India Inst Med Sci, Dept Radiotherapy, New Delhi 110029, India.
   [Mallick, Supriya] All India Inst Med Sci, Dept Radiat Oncol, New Delhi 110029, India.
   [Purkait, Suvendu; Suri, Vaishali] All India Inst Med Sci, Dept Pathol, New Delhi 110029, India.
C3 All India Institute of Medical Sciences (AIIMS) New Delhi; All India
   Institute of Medical Sciences (AIIMS) New Delhi; All India Institute of
   Medical Sciences (AIIMS) New Delhi
RP Mallick, S (corresponding author), All India Inst Med Sci, Dept Radiat Oncol, New Delhi 110029, India.
EM drsupriyamallick@gmail.com
RI Mallick, Supriya/AAF-7727-2020
CR Abla O, 2006, PEDIATR BLOOD CANCER, V47, P880, DOI 10.1002/pbc.20736
   Abla O, 2011, CLIN CANCER RES, V17, P346, DOI 10.1158/1078-0432.CCR-10-1161
   DEANGELIS LM, 1990, NEUROLOGY, V40, P80, DOI 10.1212/WNL.40.1.80
   Johnson BA, 1997, AM J NEURORADIOL, V18, P563
   Kai Y, 1998, NEUROL MED-CHIR, V38, P232, DOI 10.2176/nmc.38.232
   Korfel A, 2013, NAT REV NEUROL, V9, P317, DOI 10.1038/nrneurol.2013.83
   Milgrom SA, 2015, LEUKEMIA LYMPHOMA, V56, P1197, DOI 10.3109/10428194.2014.961014
   Preusser M, 2010, PATHOLOGY, V42, P547, DOI 10.3109/00313025.2010.508786
   Rodriguez MM, 1997, ARCH PATHOL LAB MED, V121, P1287
   Sutherland T, 2012, J MED IMAG RADIAT ON, V56, P295, DOI 10.1111/j.1754-9485.2012.02366.x
NR 10
TC 5
Z9 5
U1 0
U2 0
PU BAISHIDENG PUBLISHING GROUP INC
PI PLEASANTON
PA 8226 REGENCY DR, PLEASANTON, CA 94588 USA
SN 2307-8960
J9 WORLD J CLIN CASES
JI World J. Clin. Cases
PD DEC 16
PY 2016
VL 4
IS 12
BP 419
EP 422
DI 10.12998/wjcc.v4.i12.419
PG 4
WC Medicine, General & Internal
WE Science Citation Index Expanded (SCI-EXPANDED)
SC General & Internal Medicine
GA FO9UU
UT WOS:000417243400006
PM 28035316
OA Green Submitted, Green Published, hybrid
DA 2024-06-03
ER

PT J
AU Zhang, SH
   Li, HJ
   Zhu, RG
   Zhang, MM
AF Zhang, Shanhua
   Li, Hongjun
   Zhu, Rongguang
   Zhang, Mingming
TI Application value of magnetic resonance imaging in diagnosing central
   nervous system lymphoma
SO PAKISTAN JOURNAL OF MEDICAL SCIENCES
LA English
DT Article
DE Magnetic resonance imaging; Central nervous system lymphoma; Primary
   central nervous system lymphoma; Imaging performance
ID FEATURES; CT
AB Objective: To describe the magnetic resonance imaging (MRI) appearance of central nervous system lymphoma.
   Methods: We retrospectively reviewed MRI images of 40 patients who had pathologically proven primary central nervous system lymphoma (PCNSL) and received treatment in Binzhou People's Hospital, Shandong, China from January to December in 2014. Location, size and form of tumor was observed and relevant data were recorded for analysis.
   Results: Foci of 40 cases of PCNSL all located in brain, among which. 18 cases were single (45.0%) and 22 cases were multiple (55.5%). Of 96 Foci, 84 were supratentorial, 12 were subtentorial. Enhanced MRI scanning showed that, most Foci had significant homogenous enhancement, shaping as multiple nodular or lumpy, and few had ring-enhancement. MRI suggested that, T1 signal of most Foci concentrated on low signal segment and T2 signal gathered on high signal segment, suggesting a significant homogeneous enhancement; moreover, mild and medium edema surrounded the tumor. They were pathologically confirmed as B cell derived non-hodgkin lymphoma. Except one case of Burkitt lymphoma, the others were all diffuse large B cell lymphoma which was observed with diffuse distribution of cancer cells (little cytoplasm, large nucleus, rough perichromatin granule) in same size. Fifteen cases were observed with sleeve-like infiltration of cancer cells around blood vessels. No case was found with hemorrhage, necrosis or calcification.
   Conclusion: Pathological foundation of PCNSL determines its characteristic MRI performance. Typical case of PCNSL can be diagnosed accurately by MRI.
C1 [Zhang, Shanhua; Li, Hongjun; Zhu, Rongguang; Zhang, Mingming] Binzhou Peoples Hosp, Dept Radiol, Binzhou 256610, Shandong, Peoples R China.
RP Zhang, SH (corresponding author), Binzhou Peoples Hosp, 515 Huanghe 7th Rd, Binzhou 256610, Shandong, Peoples R China.
EM zshzzhangsh@163.com
RI Zhang, Mingming/C-6005-2017
CR Coulon A, 2002, EUR RADIOL, V12, P329, DOI 10.1007/s003300101037
   Gao PY, 1999, CHIN J RADIOL, V33, P749, DOI [10.3760/j.issn:1005-1201.1999.11.008, DOI 10.3760/J.ISSN:1005-1201.1999.11.008]
   [耿承军 Geng Chengjun], 2003, [中华放射学杂志, Chinese Journal of Radiology], V37, P246
   Gerstner ER, 2010, ARCH NEUROL-CHICAGO, V67, P291, DOI 10.1001/archneurol.2010.3
   Guo AC, 2002, RADIOLOGY, V224, P177, DOI 10.1148/radiol.2241010637
   Haldorsen IS, 2011, AM J NEURORADIOL, V32, P984, DOI 10.3174/ajnr.A2171
   Johnson BA, 1997, AM J NEURORADIOL, V18, P563
   Jung SE, 2005, AM J ROENTGENOL, V185, P207, DOI 10.2214/ajr.185.1.01850207
   Kim DS, 2009, RADIOLOGY, V251, P467, DOI 10.1148/radiol.2512072071
   Küker W, 2005, J NEURO-ONCOL, V72, P169, DOI 10.1007/s11060-004-3390-7
   Millet I, 2011, J RADIOL, V92, P236, DOI 10.1016/j.jradio.2011.02.002
   Wang WZ, 2011, RADIOL PRACTICE, V26, P866, DOI [10.3969/j.issn.1000-0313.2011.08.020, DOI 10.3969/J.ISSN.1000-0313.2011.08.020]
   [徐胜生 XU Shengsheng], 2011, [临床放射学杂志, Journal of Clinical Radiology], V30, P781
   Yang QD, 2007, J MED IMAGING, V17, P437, DOI [10.3969/j.issn.1006-9011.2007.05.002, DOI 10.3969/J.ISSN.1006-9011.2007.05.002]
   [于同刚 Yu Tonggang], 2005, [临床放射学杂志, Journal of Clinical Radiology], V24, P668
   [张海捷 ZHANG Haijie], 2010, [临床放射学杂志, Journal of Clinical Radiology], V29, P148
   Zhao YY, 2007, CHIN J MED IMAGING T, V17, P437
NR 17
TC 5
Z9 5
U1 0
U2 4
PU PROFESSIONAL MEDICAL PUBLICATIONS
PI SADDAR
PA PANORAMA CENTRE, RM 522, 5TH FLOOR, BLDG 2, RAJA GHAZANFAR ALI RD, PO
   BOX 8766, SADDAR, KARACHI 00000, PAKISTAN
SN 1682-024X
J9 PAK J MED SCI
JI Pak. J. Med. Sci.
PD MAR-APR
PY 2016
VL 32
IS 2
BP 389
EP 393
PG 5
WC Medicine, General & Internal
WE Science Citation Index Expanded (SCI-EXPANDED)
SC General & Internal Medicine
GA DJ1CC
UT WOS:000373939800027
PM 27182246
OA Green Published, Green Submitted
DA 2024-06-03
ER

PT J
AU Xie, H
   Ahluwalia, MS
   Peereboom, DM
AF Xie, Hao
   Ahluwalia, Manmeet S.
   Peereboom, David M.
TI The Cleveland Clinic Experience With Primary Central Nervous System
   Lymphoma
SO AMERICAN JOURNAL OF CLINICAL ONCOLOGY-CANCER CLINICAL TRIALS
LA English
DT Article
DE primary central nervous system lymphoma; methotrexate; whole-brain
   radiation therapy
ID PRIMARY CNS LYMPHOMA; METHOTREXATE-BASED THERAPY; HIGH-DOSE
   METHOTREXATE; SURVIVAL; BRAIN; RADIOTHERAPY
AB Background: The rarity and difficulty of conducting large trials limit the evaluation of various treatment options for primary central nervous system lymphoma (PCNSL). In this study, we sought to describe the demographics, diagnoses, management, and outcomes of patients with PCNSL at a single institution.
   Methods: This is a retrospective study of 153 patients with PCNSL between 1986 and 2010. Prognostic factors identified by univariate and multivariable survival analyses were used by recursive partitioning analysis to generate a prognostic model.
   Results: The median age was 61 and Karnofsky performance status (KPS) was 70. The progression-free survival was 9.3 months; the overall survival was 27 months. The diagnosis of PCNSL was established mainly by stereotactic brain biopsy (80%), cerebrospinal fluid analysis (7.2%), and vitrectomy (2.6%). Methotrexate-based chemotherapy with or without consolidation whole-brain radiation therapy offered better response rate and survival in the initial treatment than whole-brain radiation therapy alone. However, this observation was not present in the subsequent salvage treatments. Multivariable Cox proportional hazards regression identified age and KPS as the only prognostic indicators. Recursive partitioning analysis categorized the patients into 3 groups. Patients with KPS > 70 had a favorable outcome compared with patients with KPS <= 70. This held true especially for patients age 60 and younger.
   Conclusions: The Cleveland Clinic experience with management of PCNSL demonstrated successful disease control with methotrexate-based regimens. The survival and prognostic indicators approximate those reported previously and provide independent validation for a simple yet powerful prognostic model using age and KPS to predict survival.
C1 [Xie, Hao; Ahluwalia, Manmeet S.; Peereboom, David M.] Case Western Reserve Univ, Solid Tumor Oncol Cleveland Clin, Rose Ella Burkhardt Brain Tumor & Neurooncol Ctr, Cleveland Clin,Lerner Coll Med, Cleveland, OH 44106 USA.
   [Ahluwalia, Manmeet S.; Peereboom, David M.] Rose Ella Burkhardt Brain Tumor Neurooncol Ctr, Neurol Inst, Cleveland, OH USA.
   [Ahluwalia, Manmeet S.; Peereboom, David M.] Cleveland Clin, Taussig Canc Inst, Cleveland, OH 44106 USA.
C3 Cleveland Clinic Foundation; University System of Ohio; Case Western
   Reserve University; Cleveland Clinic Foundation
RP Peereboom, DM (corresponding author), Solid Tumor Oncol Cleveland Clin, Rose Ella Burkhardt Brain Tumor & Neurooncol Ctr, Cleveland Clin, Lerner Coll Med, 9500 Euclid Ave,R35, Cleveland, OH 44195 USA.
EM peerebd@ccf.org
RI Ahluwalia, Manmeet Singh/HLX-8080-2023
OI Ahluwalia, Manmeet Singh/0000-0003-3794-9511; Xie,
   Hao/0000-0002-9640-4055
CR Abrey LE, 2006, J CLIN ONCOL, V24, P5711, DOI 10.1200/JCO.2006.08.2941
   Abrey LE, 2005, J CLIN ONCOL, V23, P5034, DOI 10.1200/JCO.2005.13.524
   Ahluwalia MS, 2010, CURR TREAT OPTION NE, V12, P347, DOI 10.1007/s11940-010-0076-7
   AKAIKE H, 1974, IEEE T AUTOMAT CONTR, VAC19, P716, DOI 10.1109/TAC.1974.1100705
   Angelov L, 2009, J CLIN ONCOL, V27, P3503, DOI 10.1200/JCO.2008.19.3789
   Batchelor T, 2006, J CLIN ONCOL, V24, P1281, DOI 10.1200/JCO.2005.04.8819
   Batchelor T, 2003, J CLIN ONCOL, V21, P1044, DOI 10.1200/JCO.2003.03.036
   Breiman L., 1984, Trees, V37, P237, DOI DOI 10.1201/9781315139470
   DeAngelis LM, 2011, NAT REV CLIN ONCOL, V8, P196, DOI 10.1038/nrclinonc.2011.18
   Ferreri AJM, 2003, J CLIN ONCOL, V21, P266, DOI 10.1200/JCO.2003.09.139
   Ferreri AJM, 2009, LANCET, V374, P1512, DOI 10.1016/S0140-6736(09)61416-1
   Gavrilovic IT, 2006, J CLIN ONCOL, V24, P4570, DOI 10.1200/JCO.2006.06.6910
   Hochberg FH, 2007, NAT CLIN PRACT NEURO, V3, P24, DOI 10.1038/ncpneuro0395
   Hothorn T, 2006, J COMPUT GRAPH STAT, V15, P651, DOI 10.1198/106186006X133933
   Morris PG, 2009, LANCET NEUROL, V8, P581, DOI 10.1016/S1474-4422(09)70091-2
   NELSON DF, 1992, INT J RADIAT ONCOL, V23, P9, DOI 10.1016/0360-3016(92)90538-S
   Panageas KS, 2005, CANCER-AM CANCER SOC, V104, P2466, DOI 10.1002/cncr.21481
   Reni M, 2007, CANCER LETT, V258, P165, DOI 10.1016/j.canlet.2007.10.009
   Therneau T. M., 2000, STAT BIOL HEALTH
   Thiel E, 2010, LANCET ONCOL, V11, P1036, DOI 10.1016/S1470-2045(10)70229-1
   Villano JL, 2011, BRIT J CANCER, V105, P1414, DOI 10.1038/bjc.2011.357
   Wu HG, 1999, J KOREAN MED SCI, V14, P565, DOI 10.3346/jkms.1999.14.5.565
NR 22
TC 5
Z9 5
U1 0
U2 1
PU LIPPINCOTT WILLIAMS & WILKINS
PI PHILADELPHIA
PA TWO COMMERCE SQ, 2001 MARKET ST, PHILADELPHIA, PA 19103 USA
SN 0277-3732
EI 1537-453X
J9 AM J CLIN ONCOL-CANC
JI Am. J. Clin. Oncol.-Cancer Clin. Trials
PD APR
PY 2015
VL 38
IS 2
BP 140
EP 146
DI 10.1097/COC.0b013e31828f5a26
PG 7
WC Oncology
WE Science Citation Index Expanded (SCI-EXPANDED)
SC Oncology
GA CE3ZW
UT WOS:000351770500004
PM 23608829
DA 2024-06-03
ER

PT J
AU Meng, Y
   He, SL
   Liu, Q
   Xu, DW
   Zhang, T
   Chen, Z
AF Meng, Yan
   He, Shengli
   Liu, Qin
   Xu, Dongwen
   Zhang, Tao
   Chen, Zi
TI High prevalence of hepatitis B virus infection in primary central
   nervous system lymphoma
SO INTERNATIONAL JOURNAL OF CLINICAL AND EXPERIMENTAL MEDICINE
LA English
DT Article
DE Primary central nervous system lymphoma; non-Hodgkin lymphoma; hepatitis
   B virus infection
ID NON-HODGKINS-LYMPHOMA; CELL LYMPHOMA; RISK
AB Primary central nervous system lymphoma (PCNSL) is a rare extranodal form of non-Hodgkin lymphoma (NHL). The present study aimed to investigate the potential association between infection with the Hepatitis B virus (HBV) and PCNSL. The prevalence of HBV infection in 199 patients with PCNSL was compared in our hospital with that of an age-and sex-matched group of patients with other cancers (except liver cancer), and with a national population-based control group. Enzyme-linked immunosorbent assays were used to test blood samples for HBV markers. It was found that the prevalence of HBV infection in PCNSL was 16.1%, which was higher as compared with patients with other non-hematologic cancers and the national population-based control group. In conclusion, the present study demonstrated that PCNSL patients had a higher prevalence of HBV infection and suggested a potential association between infection with HBV and PCNSL.
C1 [Meng, Yan] Shanghai Blood Ctr, Shanghai 200051, Peoples R China.
   [He, Shengli] Fudan Univ, Canc Hosp, Minhang Branch, Dept Med Oncol, Shanghai 200240, Peoples R China.
   [Liu, Qin; Xu, Dongwen; Zhang, Tao] Fudan Univ, Hua Shan Hosp, Dept Lab Med, Shanghai 200040, Peoples R China.
   [Chen, Zi] Fudan Univ, Hua Shan Hosp, Dept Hematol, Shanghai 200040, Peoples R China.
C3 Fudan University; Fudan University; Fudan University
RP Chen, Z (corresponding author), Fudan Univ, Hua Shan Hosp, Dept Hematol, 12 Wulumuqi Rd, Shanghai 200040, Peoples R China.
EM drchenzi@tom.com
RI meng, yan/GSE-2653-2022; Meng, Yan/HGC-0394-2022
FU National Natural Science Foundation of China [NSFC 81170491, NSFC
   81072070]; Shanghai Minhang District Committee of Science and Technology
   Grant [2009MHz023]
FX This study was supported by the National Natural Science Foundation of
   China (grant nos. NSFC 81170491 and NSFC 81072070) and the Shanghai
   Minhang District Committee of Science and Technology Grant (grant no.
   2009MHz023).
CR Becker N, 2012, J CANCER RES CLIN, V138, P1993, DOI 10.1007/s00432-012-1279-y
   Cucuianu A, 1999, BRIT J HAEMATOL, V107, P353, DOI 10.1046/j.1365-2141.1999.01692.x
   Engels EA, 2010, LANCET ONCOL, V11, P827, DOI 10.1016/S1470-2045(10)70167-4
   Ferreri AJM, 2012, BEST PRACT RES CL HA, V25, P119, DOI 10.1016/j.beha.2011.12.001
   GALUN E, 1994, AM J PATHOL, V145, P1001
   Kim JH, 2002, JPN J CANCER RES, V93, P471, DOI 10.1111/j.1349-7006.2002.tb01280.x
   Li YH, 2006, CANCER-AM CANCER SOC, V106, P1320, DOI 10.1002/cncr.21701
   Liang XF, 2009, VACCINE, V27, P6550, DOI 10.1016/j.vaccine.2009.08.048
   Lim ST, 2007, EUR J HAEMATOL, V79, P132, DOI 10.1111/j.1600-0609.2007.00878.x
   Liu Wei-Ping, 2011, Zhonghua Xue Ye Xue Za Zhi, V32, P521
   Marcucci F, 2006, HAEMATOLOGICA, V91, P554
   Nath A, 2010, INTERN MED J, V40, P633, DOI 10.1111/j.1445-5994.2009.02060.x
   Park SC, 2008, J MED VIROL, V80, P960, DOI 10.1002/jmv.21168
   PONTISSO P, 1984, BMJ-BRIT MED J, V288, P1563, DOI 10.1136/bmj.288.6430.1563
   Pontisso P, 2008, AUTOIMMUN REV, V8, P13, DOI 10.1016/j.autrev.2008.07.016
   Roth P, 2012, EXPERT REV ANTICANC, V12, P623, DOI [10.1586/ERA.12.36, 10.1586/era.12.36]
   Tujios SR, 2012, CURR OPIN GASTROEN, V28, P193, DOI 10.1097/MOG.0b013e32835297ef
   Wang CC, 2014, BRIT J HAEMATOL, V166, P311, DOI 10.1111/bjh.12938
   Wang F, 2007, CANCER-AM CANCER SOC, V109, P1360, DOI 10.1002/cncr.22549
   Wang F, 2012, EUR J CANCER PREV, V21, P261, DOI 10.1097/CEJ.0b013e3283498e87
   Wei Z, 2014, MED ONCOL, V31, DOI 10.1007/s12032-014-0845-3
   Xie WZ, 2013, EXP THER MED, V6, P109, DOI 10.3892/etm.2013.1079
   Yi HZ, 2014, MED ONCOL, V31, DOI 10.1007/s12032-014-0084-7
   Yood MU, 2007, HEPATOLOGY, V46, P107, DOI 10.1002/hep.21642
NR 24
TC 5
Z9 5
U1 0
U2 3
PU E-CENTURY PUBLISHING CORP
PI MADISON
PA 40 WHITE OAKS LN, MADISON, WI 53711 USA
SN 1940-5901
J9 INT J CLIN EXP MED
JI Int. J. Clin. Exp. Med.
PY 2015
VL 8
IS 6
BP 9937
EP 9942
PG 6
WC Medicine, Research & Experimental
WE Science Citation Index Expanded (SCI-EXPANDED)
SC Research & Experimental Medicine
GA CO6VS
UT WOS:000359295600200
PM 26309679
DA 2024-06-03
ER

PT J
AU Siakantaris, MP
   Argyropoulos, KV
   Ioannou, S
   Papadopoulou, V
   Tzeletas, G
   Tsonis, J
   Dimitrakopoulou, A
   Yiannopoulou, KG
   Pangalis, GA
   Vaiopoulos, G
AF Siakantaris, Marina P.
   Argyropoulos, Kimon V.
   Ioannou, Savvas
   Papadopoulou, Vasiliki
   Tzeletas, George
   Tsonis, John
   Dimitrakopoulou, Aglaia
   Yiannopoulou, Konstantina G.
   Pangalis, Gerassimos A.
   Vaiopoulos, George
TI Cytomegalovirus Meningoencephalitis After Rituximab Treatment for
   Primary Central Nervous System Lymphoma
SO NEUROLOGIST
LA English
DT Article
DE CMV; PCNSL; rituximab
ID REACTIVATION; INFECTION; DIAGNOSIS
AB The efficacy and safety of rituximab against B-cell lymphomas is well established. However, there has been an increased incidence of infectious complications after rituximab treatment, mostly hepatitis B reactivation and progressive multifocal leukoencephalopathy. This is the case of a 67-year-old patient with primary central nervous system lymphoma, who developed cytomegalovirus meningoencephalitis after receiving high-dose chemotherapy and rituximab. As there was no evidence of lymphoma relapse or additional immunosuppression, besides his previous treatment, an association between rituximab and cytomegalovirus meningoencephalitis cannot be ruled out.
C1 [Siakantaris, Marina P.; Argyropoulos, Kimon V.; Ioannou, Savvas; Papadopoulou, Vasiliki; Tzeletas, George; Tsonis, John; Vaiopoulos, George] Natl & Kapodistrian Univ Athens, Dept Internal Med 1, Sch Med, Athens 11527, Greece.
   [Dimitrakopoulou, Aglaia] Laikon Gen Hosp, Immunol & HLA Histocompatibil Lab, Athens, Greece.
   [Yiannopoulou, Konstantina G.] Laikon Gen Hosp, Dept Neurol, Athens, Greece.
   [Pangalis, Gerassimos A.] Athens Med Ctr, Dept Hematol, Psychikon Branch, Athens, Greece.
C3 Athens Medical School; National & Kapodistrian University of Athens;
   Laiko General Hospital; Laiko General Hospital
RP Siakantaris, MP (corresponding author), Natl & Kapodistrian Univ Athens, Dept Internal Med 1, Sch Med, 17 Agiou Thoma St, Athens 11527, Greece.
EM msiaka@med.uoa.gr
RI Papadopoulou, Vasiliki/IUM-5234-2023; Siakantaris, Marina/H-2737-2016;
   YIANNOPOULOU, KONSTANTINA/H-1943-2017
OI Siakantaris, Marina/0000-0002-3983-4657; YIANNOPOULOU,
   KONSTANTINA/0000-0002-4876-4566; Papadopoulou,
   Vasiliki/0000-0001-6652-3275
CR Aksoy S, 2007, LEUKEMIA LYMPHOMA, V48, P1307, DOI 10.1080/10428190701411441
   Choi John Y, 2006, Semin Ophthalmol, V21, P125, DOI 10.1080/08820530500350498
   Cooper N, 2010, BRIT J HAEMATOL, V149, P3, DOI 10.1111/j.1365-2141.2010.08076.x
   d'Arminio Monforte A, 1997, J Neurol, V244, P35
   del Rio MS, 2009, ONCOLOGIST, V14, P526, DOI 10.1634/theoncologist.2008-0236
   Ferreri AJM, 2009, LANCET, V374, P1512, DOI 10.1016/S0140-6736(09)61416-1
   Gea-Banacloche JC, 2010, SEMIN HEMATOL, V47, P187, DOI 10.1053/j.seminhematol.2010.01.002
   Jahnke K, 2007, CLIN OPHTHALMOL, V1, P247
   Kadan-Lottick NS, 2002, CANCER, V95, P193, DOI 10.1002/cncr.10643
   Lee MY., 2008, Ann Hematol, V87, P285
   Perry A, 2006, ACTA NEUROPATHOL, V111, P197, DOI 10.1007/s00401-005-0023-y
   Rubenstein J, 2008, LEUKEMIA LYMPHOMA, V49, P43, DOI 10.1080/10428190802311441
   Sharma M, 2009, AM J HEMATOL, V84, P614, DOI 10.1002/ajh.21484
   Stefanovic A, 2010, BRIT J HAEMATOL, V151, P84
   Suzan F, 2001, NEW ENGL J MED, V345, P1000, DOI 10.1056/NEJM200109273451315
   Swerdlow SH, 2008, PATHOLOGY GENETICS T, P236
   Tuccori M, 2010, ONCOLOGIST, V15, P1214, DOI 10.1634/theoncologist.2010-0098
   Villadolid J, 2010, ONCOLOGIST, V15, P1113, DOI 10.1634/theoncologist.2010-0106
NR 18
TC 5
Z9 5
U1 0
U2 1
PU LIPPINCOTT WILLIAMS & WILKINS
PI PHILADELPHIA
PA TWO COMMERCE SQ, 2001 MARKET ST, PHILADELPHIA, PA 19103 USA
SN 1074-7931
EI 2331-2637
J9 NEUROLOGIST
JI Neurologist
PD JAN
PY 2015
VL 19
IS 2
BP 35
EP 37
DI 10.1097/NRL.0b013e318287fde0
PG 3
WC Clinical Neurology
WE Science Citation Index Expanded (SCI-EXPANDED)
SC Neurosciences & Neurology
GA CA0FY
UT WOS:000348593500001
PM 25607329
DA 2024-06-03
ER

PT J
AU Lummus, S
   Kleinschmidt-DeMasters, BK
AF Lummus, Seth
   Kleinschmidt-DeMasters, Bette K.
TI Predominantly periventricular necrotizing encephalitis due to
   toxoplasmosis: two unusual cases and review of literature
SO CLINICAL NEUROPATHOLOGY
LA English
DT Review
DE toxoplasmosis; toxoplasma gondii; systemic lupus erythematosus;
   periventricular necrotizing encephalitis; ventriculitis;
   periventriculitis; ependymitis; lymphoma
ID ACQUIRED-IMMUNODEFICIENCY-SYNDROME; IMMUNE-DEFICIENCY-SYNDROME; UNUSUAL
   CT PRESENTATION; CEREBRAL TOXOPLASMOSIS; HYDROCEPHALUS; AIDS;
   VENTRICULITIS; PATIENT; NEUROPATHOLOGY; LYMPHOMA
AB Ventriculitis or periventriculitis as a predominant pattern of tissue involvement in cerebral toxoplasmosis was always a rare event, even at the height of the acquired immunodeficiency syndrome (AIDS) era. Ventriculitis on premortem neuroimaging or at autopsy in AIDS patients chiefly led to differential diagnoses of primary central nervous system lymphoma (PCNSL) or cytomegalovirus ventriculitis, not toxoplasmosis. Usually cerebral toxoplasmosis manifests as multifocal, necrotizing, hemorrhagic foci of cerebritis or abscesses. We report two non-AIDS patients with cerebral toxoplasmosis that presented with predominant ventriculitis/periventriculitis, with diagnosis in both cases made only at postmortem examination. A 90-year-old woman, with autoimmune hemolytic anemia and large granular lymphocytic leukemia diagnosed 2 1/2 years prior, presented with altered mental status. Neuroimaging revealed a necrotic 5.4 x 4.6 x 3.5 cm mass extending across corpus callosum and involving both periventricular frontal horn regions, diagnosed as "butterfly" glioblastoma or possible PCNSL. No consideration of infection was raised, care was withdrawn. A 44-year-old woman with systemic lupus erythematous (SLE) treated with prednisone presented with fever and generalized malaise with rapid progression to agitation and confusion. Infection was suspected, but never confirnied on extensive premortem workup. Brain autopsy in both patients revealed severe necrotizing toxoplasmosis virtually confined to periventricular regions. In the first case, necrosis extended across the corpus callosum. Large numbers of organisms were found microscopically, reflecting their immunocompromised, and untreated, status. Cerebral toxoplasmosis should be included in the differential diagnosis when encountering patients with necrotizing ventriculitis, even in the non-AIDS immunosuppressed population.
C1 [Lummus, Seth; Kleinschmidt-DeMasters, Bette K.] Univ Colorado, Hlth Sci Ctr, Dept Pathol, Aurora, CO 80262 USA.
   [Kleinschmidt-DeMasters, Bette K.] Univ Colorado, Hlth Sci Ctr, Dept Neurol, Aurora, CO 80262 USA.
   [Kleinschmidt-DeMasters, Bette K.] Univ Colorado, Hlth Sci Ctr, Dept Neurosurg, Aurora, CO 80262 USA.
C3 University of Colorado System; University of Colorado Anschutz Medical
   Campus; University of Colorado System; University of Colorado Anschutz
   Medical Campus; University of Colorado System; University of Colorado
   Anschutz Medical Campus
RP Kleinschmidt-DeMasters, BK (corresponding author), Univ Colorado, Hlth Sci Ctr, Dept Pathol, B-216,4200 E 9th Ave, Aurora, CO 80262 USA.
EM bk.demasters@ucdenver.edu
CR BARLOTTA FM, 1969, ANN INTERN MED, V70, P517, DOI 10.7326/0003-4819-70-3-517
   Basavaprabhu A, 2012, Med J Malaysia, V67, P214
   BEST T, 1979, ARCH PATHOL LAB MED, V103, P693
   BOURGOUIN PM, 1992, J CAN ASSOC RADIOL, V43, P55
   COHEN W, 1985, J COMPUT ASSIST TOMO, V9, P384, DOI 10.1097/00004728-198503000-00033
   Cota GF, 2008, BRAZ J INFECT DIS, V12, P101, DOI 10.1590/S1413-86702008000100022
   de Silva T, 2005, J NEUROL NEUROSUR PS, V76, P1074, DOI 10.1136/jnnp.2004.055418
   DINA TS, 1991, RADIOLOGY, V179, P823, DOI 10.1148/radiology.179.3.2027999
   EGGERS C, 1995, CLIN NEUROPATHOL, V14, P51
   FRENKEL JK, 1974, B NEW YORK ACAD MED, V50, P182
   Lee HJ, 1996, AM J ROENTGENOL, V166, P1280, DOI 10.2214/ajr.166.6.8633432
   MOSKOWITZ LB, 1984, ARCH PATHOL LAB MED, V108, P867
   NAVIA BA, 1986, ANN NEUROL, V19, P224, DOI 10.1002/ana.410190303
   NOLLASALAS J, 1987, EUR NEUROL, V27, P130, DOI 10.1159/000116144
   PETITO CK, 1986, J NEUROPATH EXP NEUR, V45, P635, DOI 10.1097/00005072-198611000-00003
   Sell M, 2005, J NEUROL, V252, P234, DOI 10.1007/s00415-005-0620-7
   WONGMONGKOLRIT T, 1983, ACTA NEUROPATHOL, V60, P305, DOI 10.1007/BF00691882
NR 17
TC 5
Z9 5
U1 1
U2 8
PU DUSTRI-VERLAG DR KARL FEISTLE
PI DEISENHOFEN-MUENCHEN
PA BAHNHOFSTRASSE 9 POSTFACH 49, D-82032 DEISENHOFEN-MUENCHEN, GERMANY
SN 0722-5091
J9 CLIN NEUROPATHOL
JI Clin. Neuropathol.
PD JAN-FEB
PY 2014
VL 33
IS 1
BP 29
EP 37
DI 10.5414/NP300655
PG 9
WC Clinical Neurology; Pathology
WE Science Citation Index Expanded (SCI-EXPANDED)
SC Neurosciences & Neurology; Pathology
GA 299UC
UT WOS:000330420200005
PM 23993307
DA 2024-06-03
ER

PT J
AU Salamoon, M
   Hussein, T
   Kenj, M
   Bachour, M
AF Salamoon, Maher
   Hussein, Taisir
   Kenj, Mazen
   Bachour, Marrouan
TI High-dose methotrexate, high-dose cytarabine and temozolomide for the
   treatment of primary central nervous system lymphoma (PCNSL)
SO MEDICAL ONCOLOGY
LA English
DT Article
DE Central nervous system lymphoma; High-dose MTX; High-dose Ara-C;
   Temozolomide; Overall survival
ID PRIMARY CNS LYMPHOMA; PHASE-II; INTRAVENTRICULAR CHEMOTHERAPY; SURVIVAL;
   HODGKINS; THERAPY; BRAIN; TRIAL; PILOT
AB Treatment of primary central nervous system lymphoma (PCNSL) associates with low response rates and poor survival using conventional radio and chemotherapy. Due to its favorable toxicity profile, temozolomide has emerged as a new option for treatment of PCNSL in young patients. In this study, we report a series of PCNSL patients treated with an innovative regimen combining high dose of both cytarabine and methotrexate with temozolomide without radiotherapy or intrathecal chemotherapy. To evaluate a new intensive chemotherapy with temozolomide, trying to assess response and progression-free survival rates and if the results are promising, we are aiming at evaluating the overall survival (OS) taking into consideration the toxicity profile. The study was performed at Al Mowassa Charity Hospital in Damascus (Syria). Forty patients with histologically confirmed PCNSL median age 52 years (range 20-65) years were included. Biopsies were cultured, and a karyotyping was made in 32 patients. An induction chemotherapy was started, and methotrexate 3 gr/m(2) over 12 h on day 1, cytarabine 3 gr/m(2) every 12 h on day 1 and temozolomide 150 mg/m(2) from day 2 through day 6 with a total of 6 cycles were given on a monthly basis. Among the 40 patients included in the study, a complete response was observed in 34 patients (85 %) and a partial response in the remaining 6 patients (15 %). Disease progressed in 8 out of 40 patients (20 %) while 32 patients are still living at 5 years making the OS reaching 77 %. Grade II nephrotoxicity was observed in 2 patients while grade III and IV hematotoxicity was observed in 5 patients. High dose of both Ara-C and MTX combined with temozolomide appears to be a good choice in the treatment of PCNSL, in the light of good response and OS rates, taking into consideration the acceptable toxicity profile. However, a larger trial is needed to make it an acceptable new combination as a first line for PCNSL patients.
C1 [Salamoon, Maher; Bachour, Marrouan] Damascus Univ, Al Bairouni Univ Hosp, Dept Hematol & Med Oncol, Damascus, Syria.
   [Hussein, Taisir] Tishreen Hosp, Dept Pathol, Damascus, Syria.
   [Kenj, Mazen] Kenj Lab, Cytogenet Sect, Damascus, Syria.
C3 Damascus University
RP Salamoon, M (corresponding author), Damascus Univ, Al Bairouni Univ Hosp, Dept Hematol & Med Oncol, Damascus, Syria.
EM maheroncology@yahoo.com
CR Abrey LE, 2006, J CLIN ONCOL, V24, P5711, DOI 10.1200/JCO.2006.08.2941
   Abrey LE, 1998, J CLIN ONCOL, V16, P859, DOI 10.1200/JCO.1998.16.3.859
   Abrey LE, 2000, J CLIN ONCOL, V18, P3144, DOI 10.1200/JCO.2000.18.17.3144
   Cheson BD, 1999, J CLIN ONCOL, V17, P1244, DOI 10.1200/JCO.1999.17.4.1244
   Dahlborg S A, 1996, Cancer J Sci Am, V2, P166
   Deangelis L M, 1995, Oncology (Williston Park), V9, P63
   DEANGELIS LM, 1992, J CLIN ONCOL, V10, P635, DOI 10.1200/JCO.1992.10.4.635
   Ferreri AJM, 2003, J CLIN ONCOL, V21, P266, DOI 10.1200/JCO.2003.09.139
   GLASS J, 1994, J NEUROSURG, V81, P188, DOI 10.3171/jns.1994.81.2.0188
   HARTGE P, 1994, CANCER SURV, V20, P423
   Herrlinger U, 2002, NEUROLOGY, V58, P1573, DOI 10.1212/WNL.58.10.1573
   Hoang-Xuan K, 2003, J CLIN ONCOL, V21, P2726, DOI 10.1200/JCO.2003.11.036
   Juergens A, 2006, J NEUROL, V253, P23
   Maher EA, 1999, SEMIN ONCOL, V26, P346
   NELSON DF, 1992, INT J RADIAT ONCOL, V23, P9, DOI 10.1016/0360-3016(92)90538-S
   NEUWELT EA, 1991, J CLIN ONCOL, V9, P1580, DOI 10.1200/JCO.1991.9.9.1580
   Omuro AMP, 2007, J NEURO-ONCOL, V85, P207, DOI 10.1007/s11060-007-9397-0
   Omuro Antonio M P, 2006, Neurosurg Focus, V21, pE12
   Pels H, 2003, J CLIN ONCOL, V21, P4489, DOI 10.1200/JCO.2003.04.056
   Reni M, 2004, EUR J CANCER, V40, P1682, DOI 10.1016/j.ejca.2004.03.008
   Sandor V, 1998, J CLIN ONCOL, V16, P3000, DOI 10.1200/JCO.1998.16.9.3000
NR 21
TC 5
Z9 10
U1 0
U2 12
PU HUMANA PRESS INC
PI TOTOWA
PA 999 RIVERVIEW DRIVE SUITE 208, TOTOWA, NJ 07512 USA
SN 1357-0560
EI 1559-131X
J9 MED ONCOL
JI Med. Oncol.
PD DEC
PY 2013
VL 30
IS 4
AR 690
DI 10.1007/s12032-013-0690-9
PG 6
WC Oncology
WE Science Citation Index Expanded (SCI-EXPANDED)
SC Oncology
GA 264EC
UT WOS:000327858800073
PM 23959450
DA 2024-06-03
ER

PT J
AU Kitai, R
   Sasaki, H
   Matsuda, K
   Tsunetoshi, K
   Yamauchi, T
   Neishi, H
   Matsumura, K
   Tsunoda, A
   Takeuchi, H
   Sato, K
   Kikuta, K
AF Kitai, Ryuhei
   Sasaki, Hirohito
   Matsuda, Ken
   Tsunetoshi, Kenzo
   Yamauchi, Takahiro
   Neishi, Hiroyuki
   Matsumura, Kazuki
   Tsunoda, Akira
   Takeuchi, Hiroaki
   Sato, Kazufumi
   Kikuta, Ken-ichiro
TI Measurement and cellular sources of the soluble interleukin-2 receptor
   in primary central nervous system lymphoma
SO BRAIN TUMOR PATHOLOGY
LA English
DT Article
DE Primary CNS lymphoma; CD25; sIL-2R
AB The aims of this study were to determine the diagnostic utility of the serum levels of the soluble interleukin 2 receptor (sIL-2R) as a tumor marker of primary central nervous system lymphoma (PCNSL) and to investigate the cellular source of sIL-2R using immunohistochemical staining. The serum sIL-2R levels of 37 samples from suspected PCNSL patients were measured. There were 13 patients with PCNSL and 24 patients with other diseases such as glioma, metastatic tumor, inflammation, or cerebrovascular disease. The serum sIL-2R levels of the PCNSL cases and other brain diseases were 629.5 +/- A 586.0 U/ml (mean +/- A SD; range 189-2220 U/ml) and 408.5 +/- A 250.7 U/ml (160-837 U/ml), respectively. The serum sIL-2R levels of the two groups overlapped, and hence the difference between them was not significant. sIL-2R is the alpha subunit of IL-2R. It is also known as CD25, and is cleaved from its position in the cell membrane and released into the blood. CD25 expression was immunohistochemically detected in 7 of 11 PCNSL samples. Confocal laser microscopy revealed that CD25 signals were present in atypical cells and mononuclear cells. We concluded that both lymphoma cells and infiltrating T cells express CD25, which is one of the cellular sources of sIL-2R.
C1 [Kitai, Ryuhei; Sasaki, Hirohito; Matsuda, Ken; Tsunetoshi, Kenzo; Yamauchi, Takahiro; Neishi, Hiroyuki; Matsumura, Kazuki; Tsunoda, Akira; Takeuchi, Hiroaki; Sato, Kazufumi; Kikuta, Ken-ichiro] Univ Fukui, Fac Med Sci, Dept Neurosurg, Fukui 910, Japan.
C3 University of Fukui
RP Kitai, R (corresponding author), Univ Fukui, Fac Med Sci, Dept Neurosurg, Fukui 910, Japan.
EM kitai@u-fukui.ac.jp
OI Takeuchi, Hiroaki/0000-0002-4878-9296
FU [23592118]; Grants-in-Aid for Scientific Research [23592118] Funding
   Source: KAKEN
FX This study was partially supported by Grant-in-Aid for Scientific
   Research no. 23592118.
CR Alenius GM, 2009, CLIN EXP RHEUMATOL, V27, P120
   Bien E, 2008, BIOMARKERS, V13, P1, DOI 10.1080/13547500701674063
   Ennishi D, 2009, ANN ONCOL, V20, P526, DOI 10.1093/annonc/mdn677
   Fujimaki T, 2010, NIHON RINSHO, V68, P289
   JACK CR, 1985, AM J NEURORADIOL, V6, P899
   Kitai R, 2007, MED MOL MORPHOL, V40, P18, DOI 10.1007/s00795-006-0350-7
   Louis DN, 2007, MALIGNANT LYMPHOMAS, P188
   MORGAN DA, 1976, SCIENCE, V193, P1007, DOI 10.1126/science.181845
   Pereira FO, 2006, MEDIAT INFLAMM, V2006, DOI 10.1155/MI/2006/39062
   RUBIN LA, 1990, ANN INTERN MED, V113, P619, DOI 10.7326/0003-4819-113-8-619
   Shimomura Y, 1999, Rinsho Ketsueki, V40, P639
   TAKESHITA T, 1992, SCIENCE, V257, P379, DOI 10.1126/science.1631559
NR 12
TC 5
Z9 6
U1 0
U2 4
PU SPRINGER JAPAN KK
PI TOKYO
PA SHIROYAMA TRUST TOWER 5F, 4-3-1 TORANOMON, MINATO-KU, TOKYO, 105-6005,
   JAPAN
SN 1433-7398
EI 1861-387X
J9 BRAIN TUMOR PATHOL
JI Brain Tumor Pathol.
PD JAN
PY 2013
VL 30
IS 1
BP 34
EP 39
DI 10.1007/s10014-012-0093-1
PG 6
WC Oncology; Clinical Neurology; Pathology
WE Science Citation Index Expanded (SCI-EXPANDED)
SC Oncology; Neurosciences & Neurology; Pathology
GA 077IR
UT WOS:000314021600005
PM 22399193
DA 2024-06-03
ER

PT J
AU Novakovic, BJ
AF Novakovic, Barbara Jezersek
TI Treatment outcomes and survival in patients with primary central nervous
   system lymphomas treated between 1995 and 2010-a single centre report
SO RADIOLOGY AND ONCOLOGY
LA English
DT Article
DE primary central nervous system lymphomas; treatment outcomes; survival
ID NON-HODGKINS-LYMPHOMA; PRIMARY CNS LYMPHOMA; PRIMARY BRAIN-TUMORS;
   CLINICAL PRESENTATION; CHEMOTHERAPY; RADIOTHERAPY; THERAPY;
   CYCLOPHOSPHAMIDE; MULTICENTER; VINCRISTINE
AB Background. Primary central nervous system lymphomas (PCNSL) are rare variants of extranodal non-Hodgkin's lymphomas that are nowadays primarily treated with high-dose methotrexate or methotrexate-based chemotherapy with or without radiation therapy. The optimal treatment of PCNSL is still unknown and there are differences in clinical practice.
   Patients and methods. With a retrospective research we evaluated our series of patients with PCNSL in regards to the patient's characteristics, treatment results, disease specific survival and overall survival. Fifty nine patients who attended the Institute of Oncology Ljubljana between 1995 and 2010 were treated according to the protocol that was valid at the time of the patient's admission. Between 1995 and 1999, the systemic treatment was classical CHOP (cyclophosphamide, doxorubicin, vincristine, steroids) chemotherapy, and later on high-dose methotrexate either alone or in combination with other agents. From 1999 onwards, radiation therapy was applied according to the patient's age and response to chemotherapy, prior to that all patients treated with CHOP were also irradiated. Patients ineligible for the systemic treatment were treated with sole radiation therapy.
   Results. There was a strong female predominance in our series and the median age at diagnosis was 59.8 years. Patients had predominantly aggressive B cell lymphomas (69.5%), one patient had marginal cell lymphoma and two patients T cell lymphoma. In total, 20.3% of patients were treated just with chemotherapy, 33.9% with combined therapy and 42.4% with sole radiation therapy. The overall response rate to the primary treatment in patients treated with sole chemotherapy was 33.3%, in patients treated with combined therapy 65% and in patients treated only with radiation therapy 56%, respectively. In terms of response duration, significantly better results were achieved with combined therapy or radiation therapy alone compared to sole chemotherapy (p<0.0006). The median overall survival of the whole cohort was 11 months and the overall survival was significantly affected by the patient's age. The longest overall survival was observed in patients treated with combined therapy (median survival of 39 months). Patients treated just with radiation therapy had a median overall survival of 9 months and those treated with sole chemotherapy of 4.5 months, respectively.
   Conclusions. The treatment outcomes in ordinary clinical practice are definitely inferior to the ones reported in clinical trials. The now standard treatment with high-dose methotrexate with or without radiation therapy is sometimes too aggressive and, therefore, a careful selection on the basis of patient's age, performance status and concomitant diseases of those eligible for such treatment is mandatory. According to our results from a retrospective study, radiation therapy should not be excluded from the primary treatment.
C1 Inst Oncol Ljubljana, Dept Med Oncol, SI-1000 Ljubljana, Slovenia.
C3 Institute of Oncology - Slovenia
RP Novakovic, BJ (corresponding author), Inst Oncol Ljubljana, Dept Med Oncol, Zaloska 2, SI-1000 Ljubljana, Slovenia.
EM bjezersek@onko-i.si
CR Abrey LE, 2005, J CLIN ONCOL, V23, P5034, DOI 10.1200/JCO.2005.13.524
   Abrey LE, 1998, J CLIN ONCOL, V16, P859, DOI 10.1200/JCO.1998.16.3.859
   Bataille B, 2000, J NEUROSURG, V92, P261, DOI 10.3171/jns.2000.92.2.0261
   Bhagavathi S, 2008, ARCH PATHOL LAB MED, V132, P1830, DOI 10.1043/1543-2165-132.11.1830
   Blay JY, 1997, B CANCER, V84, P976
   Brada M, 1998, INT J RADIAT ONCOL, V40, P1157, DOI 10.1016/S0360-3016(98)00002-9
   Cher L, 1996, NEUROLOGY, V46, P1757, DOI 10.1212/WNL.46.6.1757
   Dahlborg SA, 1998, CANCER J, V4, P110
   Ferreri AJM, 2000, ANN ONCOL, V11, P927, DOI 10.1023/A:1008376412784
   Ferreri AJM, 2002, NEUROLOGY, V58, P1513, DOI 10.1212/WNL.58.10.1513
   Ferreri AJM, 2009, LANCET, V374, P1512, DOI 10.1016/S0140-6736(09)61416-1
   FINE HA, 1993, ANN INTERN MED, V119, P1093, DOI 10.7326/0003-4819-119-11-199312010-00007
   GLASS J, 1994, J NEUROSURG, V81, P188, DOI 10.3171/jns.1994.81.2.0188
   Gregoric B, 2012, RADIOL ONCOL, V46, P153, DOI 10.2478/v10019-012-0002-6
   Herrlinger U, 1998, ACTA NEUROL SCAND, V97, P257
   Herrlinger U, 1999, J NEURO-ONCOL, V43, P219, DOI 10.1023/A:1006298201101
   HOCHBERG FH, 1988, J NEUROSURG, V68, P835, DOI 10.3171/jns.1988.68.6.0835
   Hoffman S, 2006, NEURO-ONCOLOGY, V8, P27, DOI 10.1215/S1522851705000323
   Horvat M, 2010, RADIOL ONCOL, V44, P232, DOI 10.2478/v10019-010-0044-6
   Joerger M, 2010, BRIT J CANCER, V102, P673, DOI 10.1038/sj.bjc.6605559
   Kachanov DY, 2008, RADIOL ONCOL, V42, P39, DOI 10.2478/v10019-007-0037-2
   Laack NN, 2006, INT J RADIAT ONCOL, V65, P1429, DOI 10.1016/j.ijrobp.2006.03.061
   Laperriere NJ, 1997, RADIOTHER ONCOL, V43, P247, DOI 10.1016/S0167-8140(97)00074-1
   Lim T, 2011, ANN HEMATOL, V90, P1391, DOI 10.1007/s00277-011-1225-0
   Linnert M, 2012, RADIOL ONCOL, V46, P271, DOI 10.2478/v10019-012-0042-y
   MILLER DC, 1994, CANCER-AM CANCER SOC, V74, P1383, DOI 10.1002/1097-0142(19940815)74:4<1383::AID-CNCR2820740432>3.0.CO;2-1
   NELSON DF, 1992, INT J RADIAT ONCOL, V23, P9, DOI 10.1016/0360-3016(92)90538-S
   Niemiec M, 2011, REP PRACT ONCOL RADI, V16, P49, DOI 10.1016/j.rpor.2011.01.002
   O'Brien P, 2000, J CLIN ONCOL, V18, P519, DOI 10.1200/JCO.2000.18.3.519
   OBrien PC, 1996, MED J AUSTRALIA, V165, P424
   ONEILL BP, 1995, INT J RADIAT ONCOL, V33, P663, DOI 10.1016/0360-3016(95)00207-F
   Pech IV, 1998, ONCOLOGY-NY, V12, P537
   Schabet M, 1999, J NEURO-ONCOL, V43, P199, DOI 10.1023/A:1006290032052
   Schlegel U, 2001, J NEUROL NEUROSUR PS, V71, P118, DOI 10.1136/jnnp.71.1.118
   Schultz C, 1996, J CLIN ONCOL, V14, P556, DOI 10.1200/JCO.1996.14.2.556
   Shibamoto Y, 1999, J NEURO-ONCOL, V42, P161, DOI 10.1023/A:1006106530795
   Shibamoto Y, 2008, NEURO-ONCOLOGY, V10, P560, DOI 10.1215/15228517-2008-028
   Stanic K, 2010, RADIOL ONCOL, V44, P180, DOI 10.2478/v10019-010-0038-4
   Tezcan Y, 2011, RADIOL ONCOL, V45, P213, DOI 10.2478/v10019-011-0019-2
   Uhm JE, 2009, LEUKEMIA LYMPHOMA, V50, P1110, DOI 10.1080/10428190902964776
   Villano JL, 2011, BRIT J CANCER, V105, P1414, DOI 10.1038/bjc.2011.357
NR 41
TC 5
Z9 6
U1 0
U2 1
PU WALTER DE GRUYTER GMBH
PI BERLIN
PA GENTHINER STRASSE 13, D-10785 BERLIN, GERMANY
SN 1318-2099
EI 1581-3207
J9 RADIOL ONCOL
JI Radiol. Oncol.
PD DEC
PY 2012
VL 46
IS 4
BP 346
EP 353
DI 10.2478/v10019-012-0048-5
PG 8
WC Oncology; Radiology, Nuclear Medicine & Medical Imaging
WE Science Citation Index Expanded (SCI-EXPANDED)
SC Oncology; Radiology, Nuclear Medicine & Medical Imaging
GA 044UB
UT WOS:000311648100010
PM 23411571
OA Green Published
DA 2024-06-03
ER

PT J
AU Marretta, L
   Stocker, H
   Drauz, D
   Mueller, M
   Masuhr, A
   Dieckmann, S
   Wong, V
   Koch, A
   Grueneisen, A
   Arastéh, K
   Weiss, R
AF Marretta, L.
   Stocker, H.
   Drauz, D.
   Mueller, M.
   Masuhr, A.
   Dieckmann, S.
   Wong, V.
   Koch, A.
   Grueneisen, A.
   Arasteh, K.
   Weiss, R.
TI TREATMENT OF HIV-RELATED PRIMARY CENTRAL NERVOUS SYSTEM LYMPHOMA WITH
   AZT HIGH DOSE, HAART, INTERLEUKIN-2 AND FOSCARNET IN THREE PATIENTS
SO EUROPEAN JOURNAL OF MEDICAL RESEARCH
LA English
DT Article
ID ACTIVE ANTIRETROVIRAL THERAPY; NON-HODGKINS-LYMPHOMA; STEM-CELL RESCUE;
   PRIMARY CNS; ANTI-CD20 ANTIBODY; AIDS PATIENTS; METHOTREXATE; RITUXIMAB;
   SURVIVAL; ERA
AB Purpose: Combined immunomodulatory and antiviral treatment was administered to three patients with newly diagnosed HIV-associated primary central nervous system lymphoma (PCNSL) in an attempt to improve outcomes.
   Patients and methods: Three patients from our institution who were recently diagnosed with HIV-associated PCNSL received intravenous azidothymidine (AZT) 1.6 gr. bid for two weeks, followed by oral AZT 250mg bid from day 15. In addition, complementary highly active antiretroviral therapy (HAART) with a second nucleoside reverse transcriptase inhibitor (NRTI) plus one protease inhibitor (PI) and interleukin 2 (IL-2) subcutaneously 2 million units twice daily (bid) plus foscarnet 90mg/kg bid were administered on days 1-14. One patient received anti-Epstein-Barr virus (EBV)-maintenance therapy with ganciclovir, followed by cidofovir [1].
   Results: All patients experienced progressive disease while on induction therapy, and switched early to whole-brain radiation therapy (WBRT) as second line-treatment. No grade 3 or 4 toxicities were observed. Two patients died on days 50 and 166 respectively due to progressive disease. The third patient with histologically proven lymphoproliferation and only suspected PCNSL remained alive at 53 months. He was on HAART and remained clinically and neurologically stable.
   Conclusion: Although IL-2, HAART, high-dose AZT and foscarnet are used for other HIV-related conditions, they did not demonstrate benefit in lymphoma remission for 2 HIV-associated PCNSL patients. The third patient went into delayed remission after additional radiotherapy and was in good clinical and neurological health status over 53 months after diagnosis.
C1 [Stocker, H.; Drauz, D.; Mueller, M.; Masuhr, A.; Dieckmann, S.; Arasteh, K.] Auguste Viktoria Hosp Berlin, Dept Infectiol, Berlin, Germany.
   [Weiss, R.] Outpatient Ambulatory, Bremen, Germany.
   [Wong, V.] Independent Publ Hlth Consultant, Berlin, Germany.
   [Marretta, L.] DRK Clin Berlin, Dept Hematol Oncol, Berlin, Germany.
   [Koch, A.] Univ Clin Charite Berlin, Dept Neuropathol, Berlin, Germany.
   [Grueneisen, A.] Em Vivantes Clin Neukoelln, Dept Hematol Oncol, Berlin, Germany.
C3 Free University of Berlin; Humboldt University of Berlin; Charite
   Universitatsmedizin Berlin
RP Marretta, L (corresponding author), DRK Kliniken Kopenick, Innere Abt 2, Salvandor Allende Allee 2-8, D-12559 Berlin, Germany.
EM l.marretta@drk-kliniken-berlin.de
RI Stoecker, Horst/F-8382-2012
CR Aboulafia DM, 2007, AIDS PATIENT CARE ST, V21, P900, DOI 10.1089/apc.2007.0009
   Aboulafia DM, 2006, CLIN LYMPHOMA MYELOM, V6, P399, DOI 10.3816/CLM.2006.n.017
   Abrams D, 2009, NEW ENGL J MED, V361, P1548, DOI 10.1056/NEJMoa0903175
   Abrey LE, 2003, J CLIN ONCOL, V21, P4151, DOI 10.1200/JCO.2003.05.024
   Antonini G, 2007, J NEURO-ONCOL, V81, P197, DOI 10.1007/s11060-006-9217-y
   Batchelor T, 2006, J CLIN ONCOL, V24, P1281, DOI 10.1200/JCO.2005.04.8819
   BAUMGARTNER JE, 1990, J NEUROSURG, V73, P206, DOI 10.3171/jns.1990.73.2.0206
   Bossolasco S, 2006, CLIN INFECT DIS, V42, pE21, DOI 10.1086/499956
   Burighel N, 2006, HAEMATOL-HEMATOL J, V91, P244
   Chamberlain MC, 1999, J NEURO-ONCOL, V43, P269, DOI 10.1023/A:1006262720665
   Cheng G, 2003, BONE MARROW TRANSPL, V31, P679, DOI 10.1038/sj.bmt.1703917
   Cheung MC, 2005, ONCOLOGIST, V10, P412, DOI 10.1634/theoncologist.10-6-412
   Chotmongkol Verajit, 2002, Journal of the Medical Association of Thailand, V85, P634
   Corales R, 13 INT AIDS C DURB 2
   DeAngelis LM, 2006, NERVOUS SYSTEM LYMPH, V1, P311
   Diamond C, 2006, CANCER, V106, P128, DOI 10.1002/cncr.21562
   Fischer L, 2006, ANN ONCOL, V17, P1141, DOI 10.1093/annonc/mdl070
   Gavrilovic IT, 2006, J CLIN ONCOL, V24, P4570, DOI 10.1200/JCO.2006.06.6910
   Gershburg E, 2005, J ANTIMICROB CHEMOTH, V56, P277, DOI 10.1093/jac/dki240
   Hänel M, 2001, ONKOLOGIE, V24, P491, DOI 10.1159/000055132
   Herrlinger Ulrich, 2005, Onkologie, V28, P109, DOI 10.1159/000083374
   Hoffmann C, 2001, AIDS, V15, P2119, DOI 10.1097/00002030-200111090-00007
   Illerhaus G, 2006, J CLIN ONCOL, V24, P1
   Illerhaus G, 2008, CNS LYMPHOMA ELDE S4, V31, P11
   Jacomet C, 1997, AIDS, V11, P1725, DOI 10.1097/00002030-199714000-00009
   Kreisl T, 2008, LEUKEMIA LYMPHOMA, V25, P1
   Maggiorella L, 2005, ANTICANCER RES, V25, P4357
   McGowan JP, 1998, AIDS, V12, P952
   Newell ME, 2004, CANCER-AM CANCER SOC, V100, P2627, DOI 10.1002/cncr.20300
   Oertel Stephan H, 2002, Recent Results Cancer Res, V159, P89
   Omuro AMP, 2007, J NEURO-ONCOL, V85, P207, DOI 10.1007/s11060-007-9397-0
   Omuro Antonio M P, 2006, Neurosurg Focus, V21, pE12
   Pels H, 2003, ONKOLOGIE, V26, P351, DOI 10.1159/000072095
   Raez L, 1999, AIDS RES HUM RETROV, V15, P713, DOI 10.1089/088922299310809
   Re A, 2008, TREATING LYMPHOMA CU, VIII-685, P3603
   Rubenstein JL, 2007, J CLIN ONCOL, V25, P1350, DOI 10.1200/JCO.2006.09.7311
   Sakamoto M, 2006, J NEURO-ONCOL, V77, P53, DOI 10.1007/s11060-005-7698-8
   Skiest DJ, 2003, AIDS, V17, P1787, DOI 10.1097/00002030-200308150-00007
   Soussain C, 2008, J CLIN ONCOL, V26, P2512, DOI 10.1200/JCO.2007.13.5533
   Wolf T, 2005, LEUKEMIA LYMPHOMA, V46, P207, DOI 10.1080/10428190400015733
NR 40
TC 5
Z9 7
U1 0
U2 5
PU BMC
PI LONDON
PA CAMPUS, 4 CRINAN ST, LONDON N1 9XW, ENGLAND
SN 0949-2321
EI 2047-783X
J9 EUR J MED RES
JI Eur. J. Med. Res.
PD MAY 12
PY 2011
VL 16
IS 5
BP 197
EP 205
DI 10.1186/2047-783X-16-5-197
PG 9
WC Medicine, Research & Experimental
WE Science Citation Index Expanded (SCI-EXPANDED)
SC Research & Experimental Medicine
GA 767TG
UT WOS:000290878600001
PM 21719392
OA Bronze, Green Published
DA 2024-06-03
ER

PT J
AU Lima, MA
   Katz-Brull, R
   Lenkinski, RE
   Nunez, R
   Feinrider, D
   Koralnik, IJ
AF Lima, M. A.
   Katz-Brull, R.
   Lenkinski, R. E.
   Nunez, R.
   Feinrider, D.
   Koralnik, I. J.
TI Remission of progressive multifocal leukoencephalopathy and primary
   central nervous system lymphoma in an HIV-infected patient
SO EUROPEAN JOURNAL OF NEUROLOGY
LA English
DT Article
DE acquired immune; deficiency syndrome; human immunodeficiency virus;
   lymphoma; progressive multifocal; leukoencephalopathy
ID EPSTEIN-BARR-VIRUS; POLYMERASE-CHAIN-REACTION; ACTIVE ANTIRETROVIRAL
   THERAPY; CEREBROSPINAL-FLUID; BRAIN-LESIONS; AIDS PATIENTS; DIAGNOSIS;
   DNA; SPECTROSCOPY; SURVIVAL
AB The coexistence of progressive multifocal leukoencephalopathy (PML) and primary central nervous system lymphoma (PCNSL) is a rare event, usually associated with a fatal outcome. We report the case of a human immunodeficiency virus (HIV)-infected individual presenting with both PML and PCNSL who made a remarkable recovery after highly active anti retroviral theraphy (HAART) and radiation therapy, and discuss diagnostic and therapeutic aspects of both conditions.
C1 Harvard Univ, Sch Med, Beth Israel Deaconess Med Ctr, Dept Neurol, Boston, MA 02215 USA.
   Harvard Univ, Sch Med, Beth Israel Deaconess Med Ctr, Div Viral Pathogenesis, Boston, MA 02215 USA.
   Harvard Univ, Sch Med, Beth Israel Deaconess Med Ctr, Dept Radiol, Boston, MA 02215 USA.
   Univ Fed Rio de Janeiro, Sch Med, Rio De Janeiro, Brazil.
   Some Med Ctr, W Palm Beach, FL USA.
   JKF Med Ctr, Lake Worth, FL USA.
C3 Harvard University; Beth Israel Deaconess Medical Center; Harvard
   Medical School; Harvard University; Harvard Medical School; Beth Israel
   Deaconess Medical Center; Harvard University; Harvard Medical School;
   Beth Israel Deaconess Medical Center; Universidade Federal do Rio de
   Janeiro
RP Koralnik, IJ (corresponding author), Harvard Univ, Sch Med, Beth Israel Deaconess Med Ctr, Dept Neurol, Res E,Room 213C,330 Brookline Ave, Boston, MA 02215 USA.
EM ikoralni@bidmc.harvard.edu
RI Lenkinski, Robert/F-9045-2014; Katz-Brull, Rachel/S-1405-2019
OI Lenkinski, Robert/0000-0001-7371-5048; Katz-Brull,
   Rachel/0000-0003-4850-1616
FU NIAID NIH HHS [R01 NS/AI 041198] Funding Source: Medline; NINDS NIH HHS
   [NS 047029] Funding Source: Medline
CR Antinori A, 1999, J CLIN ONCOL, V17, P554, DOI 10.1200/JCO.1999.17.2.554
   ARRIBAS JR, 1995, J CLIN MICROBIOL, V33, P1580, DOI 10.1128/JCM.33.6.1580-1583.1995
   Béhin A, 2004, SEMIN NEUROL, V24, P405, DOI 10.1055/s-2004-861535
   Bossolasco S, 2002, J NEUROVIROL, V8, P432, DOI 10.1080/13550280260422730
   CHANG L, 1995, RADIOLOGY, V197, P525, DOI 10.1148/radiology.197.2.7480706
   Chang L, 1995, REV NEUROSCIENCE, V6, P365
   Cinque P, 1996, AIDS, V10, P951, DOI 10.1097/00002030-199610090-00004
   Du Pasquier RA, 2003, J VIROL, V77, P11918, DOI 10.1128/JVI.77.22.11918-11926.2003
   Du Pasquier RA, 2003, J NEUROVIROL, V9, P25, DOI 10.1080/13550280390195315
   Gallia GL, 2001, J CLIN PATHOL-MOL PA, V54, P354, DOI 10.1136/mp.54.5.354
   Giudici B, 2000, CLIN INFECT DIS, V30, P95, DOI 10.1086/313598
   Gorniak RJT, 1997, J NUCL MED, V38, P1386
   Ivers LC, 2004, CLIN INFECT DIS, V38, P1629, DOI 10.1086/420934
   Katz-Brull R, 2004, NEUROLOGY, V63, P897, DOI 10.1212/01.WNL.0000137420.58346.9F
   Koralnik IJ, 2006, ANN NEUROL, V60, P162, DOI 10.1002/ana.20933
   Koralnik IJ, 2002, J IMMUNOL, V168, P499, DOI 10.4049/jimmunol.168.1.499
   KRISHNA L, 1992, J NUCL MED, V33, P2017
   Marzocchetti A, 2005, J CLIN MICROBIOL, V43, P4175, DOI 10.1128/JCM.43.8.4175-4177.2005
   Mocroft AJ, 1997, INT J EPIDEMIOL, V26, P400, DOI 10.1093/ije/26.2.400
   Newell ME, 2004, CANCER-AM CANCER SOC, V100, P2627, DOI 10.1002/cncr.20300
   Port JD, 1999, NEURORADIOLOGY, V41, P895, DOI 10.1007/s002340050862
   Portegies P, 2004, EUR J NEUROL, V11, P297, DOI 10.1111/j.1468-1331.2004.00856.x
   Simone IL, 1998, J NEUROL NEUROSUR PS, V64, P516, DOI 10.1136/jnnp.64.4.516
   Skiest DJ, 2003, AIDS, V17, P1787, DOI 10.1097/00002030-200308150-00007
   Skiest DJ, 2002, CLIN INFECT DIS, V34, P103, DOI 10.1086/324350
   Skolasky RL, 1999, J NEUROL SCI, V163, P32, DOI 10.1016/S0022-510X(98)00315-3
   WHITEMAN MLH, 1993, RADIOLOGY, V187, P233, DOI 10.1148/radiology.187.1.8451420
NR 27
TC 5
Z9 6
U1 0
U2 0
PU BLACKWELL PUBLISHING
PI OXFORD
PA 9600 GARSINGTON RD, OXFORD OX4 2DQ, OXON, ENGLAND
SN 1351-5101
J9 EUR J NEUROL
JI Eur. J. Neurol.
PD JUN
PY 2007
VL 14
IS 6
BP 598
EP 602
DI 10.1111/j.1468-1331.2007.01820.x
PG 5
WC Clinical Neurology; Neurosciences
WE Science Citation Index Expanded (SCI-EXPANDED)
SC Neurosciences & Neurology
GA 176ZX
UT WOS:000247124500013
PM 17539934
DA 2024-06-03
ER

PT J
AU Ekenel, M
   DeAngelis, LM
AF Ekenel, Meltem
   DeAngelis, Lisa M.
TI Treatment of primary central nervous system lymphoma
SO CURRENT NEUROLOGY AND NEUROSCIENCE REPORTS
LA English
DT Review
ID PRIMARY CNS LYMPHOMA; HIGH-DOSE METHOTREXATE; ACQUIRED IMMUNODEFICIENCY
   SYNDROME; COMBINED-MODALITY THERAPY; WHOLE-BRAIN IRRADIATION; PHASE-II
   MULTICENTER; STEM-CELL RESCUE; ONCOLOGY-GROUP; IMMUNOCOMPETENT PATIENTS;
   DEFERRED RADIOTHERAPY
AB Primary central nervous system lymphoma (PCNSL) is a rare form of extranodal non-Hodgkin's lymphoma that is typically confined to brain, eyes, and cerebrospinal fluid without evidence of systemic spread. The prognosis of patients with PCNSL has improved during the past decade with the introduction of high-dose methotrexate with or without whole brain radiotherapy. However, despite recent progress, results following treatment are durable in few patients, and therapy can be associated with late neurotoxicity. PCNSL is an uncommon tumor, and no phase III trial has been completed so far, leaving many questions about its optimum first-line and salvage treatments unanswered. This review summarizes the literature regarding the treatment of PCNSL in immunocompetent patients.
C1 [Ekenel, Meltem; DeAngelis, Lisa M.] Mem Sloan Kettering Canc Ctr, Dept Neurol, New York, NY 10021 USA.
C3 Memorial Sloan Kettering Cancer Center
RP DeAngelis, LM (corresponding author), Mem Sloan Kettering Canc Ctr, Dept Neurol, 1275 York Ave, New York, NY 10021 USA.
EM deangell@mskcc.org
RI Ekenel, Meltem/AAD-1889-2020
OI DeAngelis, Lisa/0000-0002-6290-7818
CR Abrey LE, 2003, J CLIN ONCOL, V21, P4151, DOI 10.1200/JCO.2003.05.024
   Abrey LE, 2000, J CLIN ONCOL, V18, P3144, DOI 10.1200/JCO.2000.18.17.3144
   ABREY LE, 2006, J CLIN ONCOL, V24, P1
   Arellano-Rodrigo E, 2003, EUR J HAEMATOL, V70, P219, DOI 10.1034/j.1600-0609.2003.00045.x
   Batchelor T, 2003, J CLIN ONCOL, V21, P1044, DOI 10.1200/JCO.2003.03.036
   Bellinzona M, 2005, EJSO, V31, P100, DOI 10.1016/j.ejso.2004.10.002
   Bessell EM, 2002, J CLIN ONCOL, V20, P231, DOI 10.1200/JCO.20.1.231
   Brevet M, 2005, EUR J HAEMATOL, V75, P288, DOI 10.1111/j.1600-0609.2005.00508.x
   Cheng AL, 1998, CANCER, V82, P1946, DOI 10.1002/(SICI)1097-0142(19980515)82:10<1946::AID-CNCR19>3.0.CO;2-T
   Cheng G, 2003, BONE MARROW TRANSPL, V31, P679, DOI 10.1038/sj.bmt.1703917
   Colombat P, 2006, BONE MARROW TRANSPL, V38, P417, DOI 10.1038/sj.bmt.1705452
   DEANGELIS LM, 1992, J CLIN ONCOL, V10, P635, DOI 10.1200/JCO.1992.10.4.635
   DeAngelis LM, 2002, J CLIN ONCOL, V20, P4643, DOI 10.1200/JCO.2002.11.013
   Enting RH, 2004, NEUROLOGY, V63, P901, DOI 10.1212/01.WNL.0000137050.43114.42
   Ferreri AJM, 2006, NEUROLOGY, V66, P1435, DOI 10.1212/01.wnl.0000210464.94122.e1
   Ferreri AJM, 2005, HEMATOL ONCOL CLIN N, V19, P629, DOI 10.1016/j.hoc.2005.05.005
   Ferreri AJM, 2001, ONCOLOGY-BASEL, V60, P134, DOI 10.1159/000055310
   Fischer L, 2006, ANN ONCOL, V17, P1141, DOI 10.1093/annonc/mdl070
   Fisher B, 2005, J NEURO-ONCOL, V74, P201, DOI 10.1007/s11060-004-6596-9
   Gavrilovic IT, 2006, J CLIN ONCOL, V24, P4570, DOI 10.1200/JCO.2006.06.6910
   GLASS J, 1994, J NEUROSURG, V81, P188, DOI 10.3171/jns.1994.81.2.0188
   Herrlinger U, 2000, NEUROLOGY, V54, P1707, DOI 10.1212/WNL.54.8.1707
   Herrlinger U, 2005, ANN NEUROL, V57, P843, DOI 10.1002/ana.20495
   Herrlinger U, 2002, ANN NEUROL, V51, P247, DOI 10.1002/ana.10102
   Hoang-Xuan K, 2003, J CLIN ONCOL, V21, P2726, DOI 10.1200/JCO.2003.11.036
   Illerhaus G, 2006, J CLIN ONCOL, V24, P3865, DOI 10.1200/JCO.2006.06.2117
   Korfel A, 2005, BRIT J HAEMATOL, V128, P177, DOI 10.1111/j.1365-2141.2004.05284.x
   Kraemer DF, 2001, NEUROSURGERY, V48, P1033, DOI 10.1097/00006123-200105000-00013
   Laack NN, 2006, INT J RADIAT ONCOL, V65, P1429, DOI 10.1016/j.ijrobp.2006.03.061
   LACHANCE DH, 1994, NEUROLOGY, V44, P1721, DOI 10.1212/WNL.44.9.1721
   Lai R, 2002, NEUROLOGY, V59, P1557, DOI 10.1212/01.WNL.0000034256.20173.EA
   Mathew BS, 2006, CANCER-AM CANCER SOC, V106, P383, DOI 10.1002/cncr.21583
   NELSON DF, 1992, INT J RADIAT ONCOL, V23, P9, DOI 10.1016/0360-3016(92)90538-S
   Nguyen PL, 2005, J CLIN ONCOL, V23, P1507, DOI 10.1200/JCO.2005.01.161
   O'Brien P, 2000, J CLIN ONCOL, V18, P519, DOI 10.1200/JCO.2000.18.3.519
   O'Brien PC, 2006, INT J RADIAT ONCOL, V64, P408, DOI 10.1016/j.ijrobp.2005.07.958
   Olson JE, 2002, CANCER, V95, P1504, DOI 10.1002/cncr.10851
   Omuro AMP, 2005, NEUROLOGY, V64, P69, DOI 10.1212/01.WNL.0000148641.98241.5E
   Panageas KS, 2005, CANCER-AM CANCER SOC, V104, P2466, DOI 10.1002/cncr.21481
   Pels H, 2003, J CLIN ONCOL, V21, P4489, DOI 10.1200/JCO.2003.04.056
   Pirotte B, 1997, J NEURO-ONCOL, V32, P63, DOI 10.1023/A:1005733416571
   Plotkin SR, 2004, CLIN CANCER RES, V10, P5643, DOI 10.1158/1078-0432.CCR-04-0159
   Poortmans PMP, 2003, J CLIN ONCOL, V21, P4483, DOI 10.1200/JCO.2003.03.108
   Reni M, 2004, EUR J CANCER, V40, P1682, DOI 10.1016/j.ejca.2004.03.008
   Sandor V, 1998, J CLIN ONCOL, V16, P3000, DOI 10.1200/JCO.1998.16.9.3000
   Schultz C, 1996, J CLIN ONCOL, V14, P556, DOI 10.1200/JCO.1996.14.2.556
   Shibamoto Y, 2005, INT J RADIAT ONCOL, V62, P809, DOI 10.1016/j.ijrobp.2004.12.043
   Shibamoto Y, 2003, CANCER-AM CANCER SOC, V97, P128, DOI 10.1002/cncr.11035
   Soussain C, 2001, J CLIN ONCOL, V19, P742, DOI 10.1200/JCO.2001.19.3.742
   Weller M, 1999, J NEURO-ONCOL, V43, P237, DOI 10.1023/A:1006254518848
NR 50
TC 5
Z9 6
U1 0
U2 2
PU SPRINGER
PI NEW YORK
PA 233 SPRING ST, NEW YORK, NY 10013 USA
SN 1528-4042
EI 1534-6293
J9 CURR NEUROL NEUROSCI
JI Curr. Neurol. Neurosci. Rep.
PD MAY
PY 2007
VL 7
IS 3
BP 191
EP 199
DI 10.1007/s11910-007-0030-6
PG 9
WC Clinical Neurology; Neurosciences
WE Science Citation Index Expanded (SCI-EXPANDED)
SC Neurosciences & Neurology
GA 279RF
UT WOS:000254371600002
PM 17488584
DA 2024-06-03
ER

PT J
AU Costa, H
   Franco, M
   Hahn, MD
AF Costa, Henrique
   Franco, Marcello
   Hahn, Myriam Dumas
TI Primary lymphoma of the central nervous system - A clinical-pathological
   and immunohistochemical study of ten autopsy cases
SO ARQUIVOS DE NEURO-PSIQUIATRIA
LA Portuguese
DT Article
DE primary central nervous system lymphoma; neuropathology;
   immunohistochemistry; acquired immunodeficiency syndrome
ID PRIMARY CNS LYMPHOMA; EPSTEIN-BARR-VIRUS; MASS LESIONS; BRAIN; AIDS;
   CLASSIFICATION; DISORDERS; DIAGNOSIS
AB Context: Primary central nervous system lymphomas (PCNSL) are a rare subgroup of lymphomas generally associated with HIV and EBV. Objective: To study ten autopsy cases of PCNSL, to describe the neuropathological findings, to characterize the phenotype of the neoplastic cells, to detect EBV in the lesion and to compare the findings with the clinical and laboratory data of the patients. Method. The clinical, histological and immunohistochemical data of ten cases of PCNSL, eight cases from patients with AIDS, identified among 265 autopsies of these patients were analyzed. Results: Seven patients were males and the mean age was 40.9 years. The most frequent symptomatology was focal neurologic deficit (70%). Six patients presented with only one lesion. Histologically, densely cellular and polymorphous neoplasms with angiocentrism were observed, in 90% of cases. An association with other diseases was observed in four cases. Most patients had diffuse large B cell non-Hodgkin's lymphoma. EBV was detected by immunohistochemistry in only one case. The lack of detection of the virus might have been due to the long time of fixation of the brain which might have inactivate epitopes therefore compromising the testing. Conclusion: In the present series, PCNSL presented with focal symptoms, with unifocal or multifocal lesions, with a predominant B-cell CD20 positive phenotype, rarely associated with EBV.
C1 UNIFESP, EPM, Dept Patol, Paulista Sch Med, BR-04023900 Sao Paulo, Brazil.
   Univ Fed Fluminense, Dept Pathol, Niteroi, RJ, Brazil.
   UNCISAL, Dept Pathol, State Univ Hlth Sci Alagoas, Maceio, AL, Brazil.
C3 Universidade Federal de Sao Paulo (UNIFESP); Universidade Federal
   Fluminense; Universidade Estadual de Ciencias da Saude de Alagoas
RP Costa, H (corresponding author), UNIFESP, EPM, Dept Patol, Paulista Sch Med, Rua Botucata 740, BR-04023900 Sao Paulo, Brazil.
EM lapac@uol.com.br
CR ABOODYGUTERMAN K, 1996, CLIN NEUROPATHOL, V15, P79
   Alderson L, 1996, J NEUROL NEUROSUR PS, V60, P102, DOI 10.1136/jnnp.60.1.102
   AOZASA K, 1993, HUM PATHOL, V24, P802, DOI 10.1016/0046-8177(93)90019-D
   BACCHI CE, 1996, J BRAS PATOL, V32, P103
   Berger JR, 2003, AM J NEURORADIOL, V24, P554
   CamilleriBroet S, 1997, HUM PATHOL, V28, P367, DOI 10.1016/S0046-8177(97)90137-4
   Castellano-Sanchez AA, 2004, AM J CLIN PATHOL, V121, P246, DOI 10.1309/N82CTQ1J0XEVEFQ8
   CIRICILLO SF, 1990, J NEUROSURG, V73, P720, DOI 10.3171/jns.1990.73.5.0720
   GRANT JW, 1992, BRAIN PATHOL, V2, P97, DOI 10.1111/j.1750-3639.1992.tb00677.x
   HARRIS NL, 1994, BLOOD, V84, P1361
   Hoang-Xuan K, 2004, CURR OPIN ONCOL, V16, P601, DOI 10.1097/01.cco.0000142927.88773.7e
   HOCHBERG FH, 1988, J NEUROSURG, V68, P835, DOI 10.3171/jns.1988.68.6.0835
   Isaacson P. N. A., 1994, EXTRANODAL LYMPHOMAS, P217
   JULIEN J, 1991, J NEUROL NEUROSUR PS, V54, P610, DOI 10.1136/jnnp.54.7.610
   KALIMO H, 1985, ACTA NEUROPATHOL, V66, P299, DOI 10.1007/BF00690962
   KNOWLES DM, 1985, SEMIN DIAGN PATHOL, V2, P147
   LACHANCE DH, 1991, NEUROLOGY, V41, P95, DOI 10.1212/WNL.41.1.95
   LANTOS PL, 1997, GREENFIELDS NEUROPAT, P00583
   LEVY JA, 1985, J NEUROSURG, V62, P175
   Mead GM, 2000, CANCER, V89, P1359, DOI 10.1002/1097-0142(20000915)89:6<1359::AID-CNCR21>3.0.CO;2-9
   MORGELLO S, 1995, BRAIN PATHOL, V5, P383, DOI 10.1111/j.1750-3639.1995.tb00616.x
   MURRAY K, 1986, J NEUROSURG, V65, P600, DOI 10.3171/jns.1986.65.5.0600
   Okano M, 2000, AM J MED SCI, V319, P392, DOI 10.1097/00000441-200006000-00009
   ONEILL BP, 1989, MAYO CLIN PROC, V64, P1005, DOI 10.1016/S0025-6196(12)61228-2
   PAULUS W, 1993, NEUROLOGY, V43, P1591, DOI 10.1212/WNL.43.8.1591
   ROSENBLUM ML, 1988, ANN NEUROL S, V23, P13
   Skiest DJ, 2000, J INFECTION, V40, P274, DOI 10.1053/jinf.2000.0664
NR 27
TC 5
Z9 7
U1 0
U2 0
PU ASSOC ARQUIVOS NEURO- PSIQUIATRIA
PI SAO PAULO SP
PA PR AMADEU AMARAL 47/33, 01327-010 SAO PAULO SP, BRAZIL
SN 0004-282X
EI 1678-4227
J9 ARQ NEURO-PSIQUIAT
JI Arq. Neuro-Psiquiatr.
PD DEC
PY 2006
VL 64
IS 4
BP 976
EP 982
DI 10.1590/S0004-282X2006000600017
PG 7
WC Neurosciences; Psychiatry
WE Science Citation Index Expanded (SCI-EXPANDED)
SC Neurosciences & Neurology; Psychiatry
GA 115YU
UT WOS:000242770500017
PM 17221007
OA Green Submitted, gold
DA 2024-06-03
ER

PT J
AU Quek, R
   Ty, A
   Lim, ST
   See, SJ
   Wong, MC
   Yap, SP
   Sng, I
   Hee, SW
   Tao, M
AF Quek, Richard
   Ty, Albert
   Lim, Soon Thye
   See, Siew-Ju
   Wong, Meng Cheong
   Yap, Swee Peng
   Sng, Ivy
   Hee, Siew Wan
   Tao, Miriam
TI Primary central nervous system lymphoma in an Asian population: A
   15-year experience
SO ONKOLOGIE
LA English
DT Article
DE lymphoma, primary central nervous system; methotrexate; Asians
ID THERAPY; SURVIVAL; BRAIN
AB Background: The aim of this study was to characterize primary central nervous system lymphoma (PCNSL) among Asian patients and to determine their outcomes with different therapeutic modalities. Patients and Methods: Between 1990 and 2005, 37 patients with PCNSL were analyzed within 5 different treatment groups: radiotherapy alone (arm A), combined chemoradiation (arm B), chemotherapy alone with methotrexate (MTX) >= 1 g/m(2) (arm C), miscellaneous therapy (arm D), and best supportive care (arm E). Results: The median age at presentation was 59 years, and the majority of patients were male (68%). All patients had aggressive diffuse large B-cell lymphoma. The number of patients in arms A to E were 6, 16, 3, 8 and 4, respectively. The overall median survival was 7.4 months, 54.1 months, not reached, 8.9 months and 0.9 months, respectively. Use of MTX 1-2.5 g/m(2) per cycle and an ECOG performance status of 0-2 were each associated with improved survival on univariate analysis (p = 0.022 and p = 0.049, respectively). Compared to radiotherapy alone, use of combined chemo-radiation was associated with a trend towards improved overall median survival (7.4 vs. 54.1 months, p = 0.058). Conclusion: The clinical characteristics and treatment outcomes in our Asian patients were comparable to those reported in Western series. Use of MTX 1-2.5 g/m(2) per cycle and an ECOG performance status of 0-2 were associated with improved survival.
C1 Natl Canc Ctr, Dept Med Oncol, Singapore 169610, Singapore.
   Natl Inst Neurosci, Dept Neurol, Singapore, Singapore.
   Natl Canc Ctr, Dept Therapeut Radiol, Singapore, Singapore.
   Singapore Gen Hosp, Dept Pathol, Singapore 0316, Singapore.
   Natl Canc Ctr, Clin Trials & Epidemiol Sci, Singapore, Singapore.
C3 National Cancer Centre Singapore (NCCS); National Neuroscience Institute
   (NNI); National Cancer Centre Singapore (NCCS); Singapore General
   Hospital; National Cancer Centre Singapore (NCCS)
RP Lim, ST (corresponding author), Natl Canc Ctr, Dept Med Oncol, 11 Hosp Dr, Singapore 169610, Singapore.
EM dmolst@nccs.com.sg
RI Hee, Siew Wan/ABR-1572-2022
OI Hee, Siew Wan/0000-0002-0415-263X
CR Abrey LE, 1998, J CLIN ONCOL, V16, P859, DOI 10.1200/JCO.1998.16.3.859
   Abrey LE, 2000, J CLIN ONCOL, V18, P3144, DOI 10.1200/JCO.2000.18.17.3144
   Deangelis L M, 1995, Oncology (Williston Park), V9, P63
   DEANGELIS LM, 1992, J CLIN ONCOL, V10, P635, DOI 10.1200/JCO.1992.10.4.635
   DeAngelis LM, 2002, J CLIN ONCOL, V20, P4643, DOI 10.1200/JCO.2002.11.013
   EBY NL, 1988, CANCER-AM CANCER SOC, V62, P2461, DOI 10.1002/1097-0142(19881201)62:11<2461::AID-CNCR2820621135>3.0.CO;2-M
   Ferreri AJM, 2003, J CLIN ONCOL, V21, P266, DOI 10.1200/JCO.2003.09.139
   FINE HA, 1993, ANN INTERN MED, V119, P1093, DOI 10.7326/0003-4819-119-11-199312010-00007
   Gijtenbeek JMM, 2001, NEUROLOGY, V57, P716, DOI 10.1212/WNL.57.4.716
   Hayabuchi N, 1999, INT J RADIAT ONCOL, V44, P265, DOI 10.1016/S0360-3016(98)00564-1
   KAPLAN EL, 1958, J AM STAT ASSOC, V53, P457, DOI 10.2307/2281868
   NELSON DF, 1992, INT J RADIAT ONCOL, V23, P9, DOI 10.1016/0360-3016(92)90538-S
   Plotkin SR, 2001, LANCET ONCOL, V2, P455
   REMICK SC, 1990, MEDICINE, V69, P345, DOI 10.1097/00005792-199011000-00003
NR 14
TC 5
Z9 5
U1 0
U2 0
PU KARGER
PI BASEL
PA ALLSCHWILERSTRASSE 10, CH-4009 BASEL, SWITZERLAND
SN 0378-584X
EI 1423-0240
J9 ONKOLOGIE
JI Onkologie
PY 2006
VL 29
IS 10
BP 455
EP 459
DI 10.1159/000095342
PG 5
WC Oncology
WE Science Citation Index Expanded (SCI-EXPANDED)
SC Oncology
GA 094HK
UT WOS:000241230300005
PM 17028454
DA 2024-06-03
ER

PT J
AU Siepmann, K
   Rohrbach, JM
   Duncker, G
   Zierhut, M
AF Siepmann, K
   Rohrbach, JM
   Duncker, G
   Zierhut, M
TI Intraocular non-Hodgkin's lymphoma - A case series of ten patients
SO KLINISCHE MONATSBLATTER FUR AUGENHEILKUNDE
LA German
DT Article
DE intraocular lymphoma; PCNSL; masquerade syndrome; uveitis
ID NERVOUS-SYSTEM LYMPHOMA; POLYMERASE-CHAIN-REACTION; RETICULUM-CELL
   SARCOMA; PRIMARY CNS LYMPHOMA; HIGH-DOSE METHOTREXATE;
   CEREBROSPINAL-FLUID; OCULAR INVOLVEMENT; CLINICAL-FEATURES;
   CHEMOTHERAPY; DIAGNOSIS
AB Background: The timely and correct diagnosis of intraocular non-Hodgkin's lymphoma represents a huge challenge to clinicians. Two thirds of intraocular lymphomas are a manifestation of a primary CNS lymphoma (PCNSL) arising outside the lymphatic system and are localized in the brain, the meninges or the spinal chord. Ten to twenty percent commence as vitreous or retinal infiltrates mimicking uveitis. Ninety five percent of PCNSL are B cell lymphomas. Patients: Three exemplary cases from a group of ten patients treated between 1998 and 2002 are presented. A table provides a summary of the relevant details of all ten patients. Results: The mean age at presentation was 63.5 years with a female to male ratio of 6 to 4. Nine patients were diagnosed as having intermediate or posterior uveitis, in one patient choroidal metastases were suspected. Six patients had a concomitant CNS lesion while four patients showed isolated intraocular lymphoma only. The presence of a highly malignant B cell lymphoma was proven by vitreous biopsy in nine cases and by stereotactic biopsy of a CNS lesion in one patient. All patients were treated by intravenous chemotherapy, however, no binding recommendations with regard to treatment exist to date. Conclusions: We give an overview of all current treatment regimens and their pitfalls. At present it is recommended that all patients with proven PCNSL be entered in a multicenter randomized study under the auspices of the Department of Internal Medicine III of the Benjamin-Franklin-University-Hospital, Berlin and the Department of Neurology of the University Hospital of Tuebingen.
C1 Univ Augenklin, Abt 1, D-72076 Tubingen, Germany.
   Univ Klin & Poliklin Augenheilkunde, Halle Saale, Germany.
C3 University of Hamburg; University Medical Center Hamburg-Eppendorf;
   Eberhard Karls University of Tubingen; Eberhard Karls University
   Hospital
RP Siepmann, K (corresponding author), Univ Augenklin, Abt 1, Schleichstr 12-16, D-72076 Tubingen, Germany.
EM kirsten.siepmann@uni-tuebingen.de
CR Abrey LE, 1998, J CLIN ONCOL, V16, P859, DOI 10.1200/JCO.1998.16.3.859
   Akpek EK, 1999, OPHTHALMOLOGY, V106, P2291
   Akpek EK, 1999, OPHTHALMOLOGY, V106, P1805, DOI 10.1016/S0161-6420(99)90341-X
   BALMACEDA C, 1995, ANN NEUROL, V38, P202, DOI 10.1002/ana.410380212
   Blay JY, 1998, J CLIN ONCOL, V16, P864, DOI 10.1200/JCO.1998.16.3.864
   BLAY JY, 1993, BLOOD, V82, P2169
   CHAMBERLAIN MC, 1993, J NEUROONCOL, V14, P271
   CHAR DH, 1988, OPHTHALMOLOGY, V95, P625
   Corboy JR, 1998, NEUROLOGY, V50, P335, DOI 10.1212/WNL.50.2.335
   DEANGELIS LM, 1990, NEUROLOGY, V40, P80, DOI 10.1212/WNL.40.1.80
   DEANGELIS LM, 1992, J CLIN ONCOL, V10, P635, DOI 10.1200/JCO.1992.10.4.635
   DESABLENS B, 1999, ANN ONCOL, V10, P14
   deSmet MD, 1996, AM J OPHTHALMOL, V121, P442, DOI 10.1016/S0002-9394(14)70444-1
   FREEMAN LN, 1987, OPHTHALMOLOGY, V94, P1631
   Galoin S, 1997, BRIT J HAEMATOL, V99, P122, DOI 10.1046/j.1365-2141.1997.3423153.x
   Gill MK, 2001, SURV OPHTHALMOL, V45, P463, DOI 10.1016/S0039-6257(01)00217-X
   GLASS J, 1994, J NEUROSURG, V81, P188, DOI 10.3171/jns.1994.81.2.0188
   Henson JW, 1999, J CLIN ONCOL, V17, P1329
   Herrlinger U, 2002, ANN NEUROL, V51, P247, DOI 10.1002/ana.10102
   Krogh-Jensen M, 1998, LEUKEMIA LYMPHOMA, V30, P131, DOI 10.3109/10428199809050936
   Larocca LM, 1998, BLOOD, V92, P1011
   Manns A, 1998, J NATL CANCER I, V90, P617, DOI 10.1093/jnci/90.8.617
   NELSON DF, 1992, INT J RADIAT ONCOL, V23, P9, DOI 10.1016/0360-3016(92)90538-S
   OBRIEN P, 1999, ANN ONCOL, V10, P14
   PETERSON K, 1993, CANCER, V72, P843, DOI 10.1002/1097-0142(19930801)72:3<843::AID-CNCR2820720333>3.0.CO;2-#
   Reni M, 1997, ANN ONCOL, V8, P227, DOI 10.1023/A:1008201717089
   Rhodes CH, 1996, CANCER-AM CANCER SOC, V77, P543
   Rohrbach JM, 2001, OPHTHALMOLOGE, V98, P495, DOI 10.1007/s003470170138
   Schultz C, 1996, J CLIN ONCOL, V14, P556, DOI 10.1200/JCO.1996.14.2.556
   Shen DF, 1998, OPHTHALMOLOGY, V105, P1664, DOI 10.1016/S0161-6420(98)99036-4
   SIEGEL MJ, 1989, BRIT J OPHTHALMOL, V73, P342, DOI 10.1136/bjo.73.5.342
   SLEVIN ML, 1983, J CLIN ONCOL, V1, P546, DOI 10.1200/JCO.1983.1.9.546
   Smith JR, 2002, OPHTHALMOLOGY, V109, P1709, DOI 10.1016/S0161-6420(02)01125-9
   Taylor GM, 1996, LEUKEMIA, V10, P854
   Ursea R, 1997, RETINA-J RET VIT DIS, V17, P118, DOI 10.1097/00006982-199703000-00006
   Velez G, 2001, ARCH OPHTHALMOL-CHIC, V119, P1518
   Whitcup SM, 1997, ARCH OPHTHALMOL-CHIC, V115, P1157, DOI 10.1001/archopht.1997.01100160327010
   WHITCUP SM, 1993, OPHTHALMOLOGY, V100, P1399
   WILSON DJ, 1992, ARCH OPHTHALMOL-CHIC, V110, P1455, DOI 10.1001/archopht.1992.01080220117032
   ZAMAN AG, 1993, BRIT J OPHTHALMOL, V77, P184, DOI 10.1136/bjo.77.3.184
NR 40
TC 5
Z9 5
U1 0
U2 1
PU GEORG THIEME VERLAG KG
PI STUTTGART
PA RUDIGERSTR 14, D-70469 STUTTGART, GERMANY
SN 0023-2165
J9 KLIN MONATSBL AUGENH
JI Klinische Monatsblat. Augenheilkunde
PD APR
PY 2004
VL 221
IS 4
BP 266
EP 272
DI 10.1055/s-2004-812999
PG 7
WC Ophthalmology
WE Science Citation Index Expanded (SCI-EXPANDED)
SC Ophthalmology
GA 821BU
UT WOS:000221435300005
PM 15118956
DA 2024-06-03
ER

PT J
AU Millogo, A
   Sawadogo, AB
   Lankoandé, D
   Ouédraogo, I
AF Millogo, A
   Sawadogo, AB
   Lankoandé, D
   Ouédraogo, I
TI Management of focal brain lesions in HIV-infected patients in
   Bobo-Dioulasso hospital (Burkina Faso).
SO BULLETIN DE LA SOCIETE DE PATHOLOGIE EXOTIQUE
LA French
DT Article
DE HIV infection; focal brain lesion; toxoplasmic encephalitis; presumptive
   treatment; hospital; Bobo-Dioulasso; Burkina Faso; Sub-Saharan Africa
ID PROGRESSIVE MULTIFOCAL LEUKOENCEPHALOPATHY; AIDS PATIENTS; DIAGNOSIS
AB In HIV infection, cerebral focal lesions are relatively frequent and raise many kinds of diagnostic problems, In tropical practice, neuroradiology is scarcely available and necropsy is still not developed. Therefore, diagnosis of intracerebral masses among patients is not easily performed. We examined a total of 72 patients who presented over a 3-year period. Patients were allocated to presumed diagnostic categories of toxoplasma encephalitis (TE), primary central nervous system lymphoma (PCNSL) or progressive multifocal leukoencephalopathy (PML), based on clinical and therapeutic criteria. In an internal medicine ward, we examined 72 suspected cases of intracerebral masses in a sample of 43 males (60%) and 29 females (40%). The average age was 38 years with extremes ranging from 21 to 72 years. Because of diagnostic problems, the presumption of a TE has been retained in 54 cases (75% of the sample) owing to the efficiency of the treatment of antitoxoplasmic proof, As for the other intracerebral masses, despite insufficient diagnostic means, the assumption of PCNSL was made for 8 cases and PML for 6 cases on the basis of evolutional criteria. In 4 cases no diagnosis could be retained because of insufficient diagnostic means and treatment failure. Since brain tomodensitometry and brain biopsy are not available, treatment of toxoplasmosis has to be systematically set up whenever there is a presumption of intracerebral masses among patients with HIV infection, It is only in case of failure of this treatment that other hypotheses can be contemplated, especially as they are not entirely reliable.
C1 Ctr Hosp Natl Souro Sanou, Serv Med Interne, Bobo Dioulasso, Burkina Faso.
RP Millogo, A (corresponding author), BP 854, Bobo Dioulasso, Burkina Faso.
CR Antinori A, 1997, NEUROLOGY, V48, P687, DOI 10.1212/WNL.48.3.687
   Berger JR, 1998, J NEUROVIROL, V4, P59, DOI 10.3109/13550289809113482
   BOSSI P, 1995, J NEURORADIOLOGY, V22, P142
   Bouree P, 1997, Med Trop (Mars), V57, P259
   CHIMAS SC, 1997, 10 C INT SID MST AFR
   Ferrer S, 1996, An Med Interna, V13, P4
   GIORDANO C, 1993, NEUROLOGIE TROPICALE, P109
   Laing RBS, 1996, INT J STD AIDS, V7, P258, DOI 10.1258/0956462961917933
   LOEMBE PM, 1994, MED AFR NOIRE, V41, P45
   LUCAS SB, 1993, AIDS, V7, P1569, DOI 10.1097/00002030-199312000-00005
   Millogo A, 1999, B SOC PATHOL EXOT, V92, P23
   Millogo A, 2000, B SOC PATHOL EXOT, V93, P17
   PASCUET ER, 1998, ENFERM INFECC MICROB, V16, P45
   Roos KL, 1998, SEMIN NEUROL, V18, P185, DOI 10.1055/s-2008-1040872
   RUBERTI RF, 1993, NEUROLOGIE TROPICALE, P67
   Sadler M, 1997, INT J STD AIDS, V8, P351, DOI 10.1258/0956462971920181
   Sadler M, 1998, QJM-INT J MED, V91, P205, DOI 10.1093/oxfordjournals.qjmed.a030150
   SanchezPortocarrero J, 1997, DIAGN MICR INFEC DIS, V29, P193, DOI 10.1016/S0732-8893(97)81809-3
   Smadja D, 1998, PRESSE MED, V27, P1315
NR 19
TC 5
Z9 5
U1 0
U2 0
PU S P E
PI PARIS
PA 25 RUE DU DOCTEUR ROUX, 75015 PARIS, FRANCE
SN 0037-9085
J9 B SOC PATHOL EXOT
JI Bull. Soc. Pathol. Exot.
PD NOV
PY 2001
VL 94
IS 4
BP 315
EP 318
PG 4
WC Infectious Diseases
WE Science Citation Index Expanded (SCI-EXPANDED)
SC Infectious Diseases
GA 508LA
UT WOS:000173088900008
PM 11845524
DA 2024-06-03
ER

PT J
AU Gomez-Brouchet, A
   Delisle, MB
   Vital, A
   Brousset, P
AF Gomez-Brouchet, A
   Delisle, MB
   Vital, A
   Brousset, P
TI Immunohistochemical assessment of human herpesvirus 8 infection in
   primary central nervous system large B cell lymphomas
SO JOURNAL OF CLINICAL PATHOLOGY
LA English
DT Article
DE human herpesvirus 8; lymphoma; AIDS; human immunodeficiency virus
ID AIDS; HHV-8
AB Background/Aims-Primary central nervous system large B cell lymphomas (PCNSLs) are frequently associated with Epstein-Barr virus (EBV) in patients with AIDS and less frequently in those without AIDS. Human herpesvirus 8 (HHV-8) has been detected in these tumours by the polymerase chain reaction (PCR) at low copy number, suggesting its presence in a cell compartment other than the malignant one. The aim of this study was to use immunohistochemistry to assess HHV-8 infection in a series of PCNSLs from patients with and without AIDS.
   Methods-The antibody LN53, which reacts with the latent nuclear antigen I (LNA1) of HHV-8, was used on tissue sections from 35 patients (17 with and 18 without AIDS) with PCNSL. In addition, DNA was available for PCR (open reading frame 26 (ORF 26), ORF 72, ORF 75) in three patients (two without AIDS, one with AIDS).
   Results-None of the 35 cases contained either DNA sequences or LNA1 positive cells.
   Conclusions-These results confirm the lack of HHV-8 infection in tumour cells of PCNSL. In addition, HHV-8 infected bystander cells do not express LNA1 latent protein in this setting.
C1 CHU Rangueil, Dept Pathol, F-31403 Toulouse 4, France.
   CHU Pellegrin, Dept Pathol, F-33000 Bordeaux, France.
   CHU Purpan, Dept Pathol, F-31059 Toulouse, France.
C3 CHU de Toulouse; Universite de Toulouse; Universite Toulouse III - Paul
   Sabatier; CHU Bordeaux; Universite de Toulouse; Universite Toulouse III
   - Paul Sabatier; CHU de Toulouse
RP Gomez-Brouchet, A (corresponding author), CHU Rangueil, Dept Pathol, F-31403 Toulouse 4, France.
CR Antinori A, 1999, BRAIN PATHOL, V9, P199
   Brousset P, 2001, HUM PATHOL, V32, P95, DOI 10.1053/hupa.2001.21131
   Cathomas G, 2000, VIRCHOWS ARCH, V436, P195, DOI 10.1007/s004280050031
   CHANG Y, 1994, SCIENCE, V266, P1865, DOI 10.1126/science.7997879
   Corboy JR, 1998, NEUROLOGY, V50, P335, DOI 10.1212/WNL.50.2.335
   Dupin N, 2000, BLOOD, V95, P1406, DOI 10.1182/blood.V95.4.1406.004k26_1406_1412
   Gaidano G, 1997, J INFECT DIS, V175, P1193, DOI 10.1086/593456
   HARRIS NL, 1994, BLOOD, V84, P1361
   MIKOL J, 1996, J NEUROPATHOL EXP NE, V55, P623
   Mikol Jacqueline, 1997, Archives d'Anatomie et de Cytologie Pathologiques, V45, P164
   Morgello S, 1997, NEUROLOGY, V48, P1333, DOI 10.1212/WNL.48.5.1333
NR 11
TC 5
Z9 7
U1 0
U2 2
PU BRITISH MED JOURNAL PUBL GROUP
PI LONDON
PA BRITISH MED ASSOC HOUSE, TAVISTOCK SQUARE, LONDON WC1H 9JR, ENGLAND
SN 0021-9746
J9 J CLIN PATHOL
JI J. Clin. Pathol.
PD AUG
PY 2001
VL 54
IS 8
BP 617
EP 618
DI 10.1136/jcp.54.8.617
PG 2
WC Pathology
WE Science Citation Index Expanded (SCI-EXPANDED)
SC Pathology
GA 460EM
UT WOS:000170295300007
PM 11477117
OA Bronze, Green Published
DA 2024-06-03
ER

PT J
AU Boiardi, A
   Silvani, A
AF Boiardi, A
   Silvani, A
TI Primary cerebral non-Hodgkin's lymphoma (PCNSL): A review of new trends
   in management
SO ITALIAN JOURNAL OF NEUROLOGICAL SCIENCES
LA English
DT Review
DE brain lymphoma; chemotherapy; radiotherapy; survival prognosis
ID CENTRAL-NERVOUS-SYSTEM; PRIMARY BRAIN LYMPHOMA; PRIMARY CNS LYMPHOMA;
   PRIMARY MALIGNANT-LYMPHOMA; RETICULUM-CELL SARCOMA; HIGH-DOSE
   METHOTREXATE; EPSTEIN-BARR-VIRUS; INTRAOCULAR LYMPHOMA;
   RADIATION-THERAPY; IMMUNOCYTOCHEMICAL ANALYSIS
AB Primary central nervous system lymphoma (PCNSL) is a rare tumor but it is rising in incidence in both AIDS and non AIDS populations. It is a non-Hodgkin's lymphoma that usually presents itself as a brain tumor, but leptomeninges, eyes and also spinal cord are frequently affected. The management of PCNSL patients has evolved in the last years. The role of surgery has been restricted for diagnosis only because the exeresis of the tumor is ineffective owing to its multifocal and infiltrative nature. Therefore, stereotactic biopsy is the way of choice for documenting the diagnosis. The standard treatment was radiotherapy starred after diagnosis and followed by chemotherapy at recurrence, PCNSL is radiosensitive and chemosensitive: about 70% of patients respond to one or other of these treatment modalities but usually PCNSL recurs locally after radiotherapy. More recently the inclusion of high doses ARA-C and Methotrexate delivered prior radiotherapy have shown significant high responses and prolonged survivals.
RP Boiardi, A (corresponding author), IST NAZL NEUROL C BESTA,VIA CELORIA 11,I-20133 MILAN,ITALY.
RI Silvani, Antonio/AAA-4600-2019
OI Silvani, Antonio/0000-0002-4791-1042
CR ABELSON HT, 1981, CANCER TREAT REP, V65, P137
   ALLEN JC, 1980, CANCER TREAT REP, V64, P1261
   AMBINDER RF, 1989, BLOOD S1, V74, P120
   ASHBY MA, 1988, AM J SURG PATHOL, V12, P294, DOI 10.1097/00000478-198804000-00006
   BASHIR R, 1992, J NEURO-ONCOL, V12, P103
   BASHIR RM, 1989, NEUROLOGY, V39, P813, DOI 10.1212/WNL.39.6.813
   BAUMANN MA, 1986, CANCER-AM CANCER SOC, V57, P1273, DOI 10.1002/1097-0142(19860401)57:7<1273::AID-CNCR2820570702>3.0.CO;2-C
   BEDNAR MM, 1991, J NEUROSURG, V74, P668, DOI 10.3171/jns.1991.74.4.0668
   BERRY MP, 1981, INT J RADIAT ONCOL, V7, P55, DOI 10.1016/0360-3016(81)90060-2
   BOGDAHN U, 1986, ACTA NEUROL SCAND, V73, P602, DOI 10.1111/j.1600-0404.1986.tb04607.x
   BOIARDI A, 1993, J NEUROL, V241, P96, DOI 10.1007/BF00869771
   BRADA M, 1990, INT J RADIAT ONCOL, V18, P787, DOI 10.1016/0360-3016(90)90398-4
   CHAR DH, 1988, OPHTHALMOLOGY, V95, P625
   CLARK WC, 1992, J NEUROSURG, V76, P692, DOI 10.3171/jns.1992.76.4.0692
   COHEN IJ, 1986, CANCER-AM CANCER SOC, V57, P6, DOI 10.1002/1097-0142(19860101)57:1<6::AID-CNCR2820570104>3.0.CO;2-B
   Deangelis L M, 1995, Oncology (Williston Park), V9, P63
   DEANGELIS L M, 1992, Neurology, V42, P389
   DEANGELIS LM, 1990, NEUROLOGY, V40, P80, DOI 10.1212/WNL.40.1.80
   DEANGELIS LM, 1992, J CLIN ONCOL, V10, P635, DOI 10.1200/JCO.1992.10.4.635
   DEANGELIS LM, 1991, NEUROLOGY, V41, P619, DOI 10.1212/WNL.41.5.619
   DHALBORG SA, 1996, CANC J SCI AM, V10, P166
   EBY NL, 1988, CANCER-AM CANCER SOC, V62, P2461, DOI 10.1002/1097-0142(19881201)62:11<2461::AID-CNCR2820621135>3.0.CO;2-M
   ERVIN T, 1980, CANCER, V45, P1556, DOI 10.1002/1097-0142(19800401)45:7<1556::AID-CNCR2820450707>3.0.CO;2-B
   Freilich RJ, 1996, NEUROLOGY, V46, P435, DOI 10.1212/WNL.46.2.435
   GABBAI AA, 1989, J NEUROSURG, V70, P190, DOI 10.3171/jns.1989.70.2.0190
   GRANT JW, 1992, BRAIN PATHOL, V2, P97, DOI 10.1111/j.1750-3639.1992.tb00677.x
   GROTE TH, 1989, AM J CLIN ONCOL-CANC, V12, P93, DOI 10.1097/00000421-198904000-00001
   HAYAKAWA T, 1994, J NEURO-ONCOL, V19, P197, DOI 10.1007/BF01053274
   HOCHBERG FH, 1988, J NEUROSURG, V68, P835, DOI 10.3171/jns.1988.68.6.0835
   HOCHBERG FH, 1991, J NEURO-ONCOL, V10, P191
   HOMODELARCHE F, 1984, CANCER RES, V44, P431
   JELLINGER KA, 1995, J NEURO-ONCOL, V24, P33, DOI 10.1007/BF01052655
   JELLINGER KA, 1992, J CANCER RES CLIN, V119, P7, DOI 10.1007/BF01209483
   KAWAKAMI Y, 1985, J NEUROSURG, V62, P522, DOI 10.3171/jns.1985.62.4.0522
   LACHANCE DH, 1991, NEUROLOGY, V41, P95, DOI 10.1212/WNL.41.1.95
   LACHANCE DH, 1994, NEUROLOGY, V44, P1721, DOI 10.1212/WNL.44.9.1721
   LETENDRE L, 1984, CANCER, V49, P939
   LI CY, 1986, CANCER-AM CANCER SOC, V57, P737, DOI 10.1002/1097-0142(19860215)57:4<737::AID-CNCR2820570410>3.0.CO;2-6
   LIY HM, 1978, HUM PATHOL, V9, P636
   LOEFFLER JS, 1985, J CLIN ONCOL, V3, P490, DOI 10.1200/JCO.1985.3.4.490
   MENDENHALL NP, 1983, CANCER-AM CANCER SOC, V52, P1993, DOI 10.1002/1097-0142(19831201)52:11<1993::AID-CNCR2820521104>3.0.CO;2-C
   MERCHUT MP, 1985, NEUROLOGY, V35, P552, DOI 10.1212/WNL.35.4.552
   MURRAY K, 1986, J NEUROSURG, V65, P600, DOI 10.3171/jns.1986.65.5.0600
   NAKHLEH RE, 1989, ARCH PATHOL LAB MED, V113, P1050
   NEUWELT EA, 1983, NEUROSURGERY, V12, P662, DOI 10.1227/00006123-198306000-00013
   NEUWELT EA, 1991, J CLIN ONCOL, V9, P1580, DOI 10.1200/JCO.1991.9.9.1580
   *NON HODGK LYMPH P, 1982, CANCER, V49, P2112
   ONEILL BP, 1995, INT J RADIAT ONCOL, V33, P663, DOI 10.1016/0360-3016(95)00207-F
   OTT RJ, 1991, EUR J CANCER, V27, P1356, DOI 10.1016/0277-5379(91)90009-3
   PATARROYO M, 1990, IMMUNOL REV, V114, P67, DOI 10.1111/j.1600-065X.1990.tb00562.x
   PAULUS W, 1993, NEUROLOGY, V43, P1591, DOI 10.1212/WNL.43.8.1591
   RAMPEN FHJ, 1980, EUR J CANCER, V16, P177, DOI 10.1016/0014-2964(80)90149-8
   RAZZAQUE A, 1992, CANCER LETT, V61, P111, DOI 10.1016/0304-3835(92)90168-U
   ROCKWOOD EJ, 1984, J NEUROSURG, V61, P369, DOI 10.3171/jns.1984.61.2.0369
   RUFF RL, 1979, ARCH NEUROL-CHICAGO, V36, P598, DOI 10.1001/archneur.1979.00500450092026
   SAGERMAN RH, 1983, RADIOLOGY, V149, P567, DOI 10.1148/radiology.149.2.6353480
   Schultz C, 1996, J CLIN ONCOL, V14, P556, DOI 10.1200/JCO.1996.14.2.556
   SELCH MT, 1994, AM J CLIN ONCOL-CANC, V17, P286, DOI 10.1097/00000421-199408000-00002
   SELVIN ML, 1983, J CLIN ONCOL, V1, P546
   SINGH A, 1982, NEUROLOGY, V32, P1267, DOI 10.1212/WNL.32.11.1267
   SO YT, 1988, AIDS NERVOUS SYSTEM, P285
   SOCIE G, 1990, CANCER-AM CANCER SOC, V65, P322, DOI 10.1002/1097-0142(19900115)65:2<322::AID-CNCR2820650223>3.0.CO;2-D
   STEWART DJ, 1984, J NEURO-ONCOL, V2, P289
   STRAUCHEN JA, 1989, CANCER-AM CANCER SOC, V63, P1918, DOI 10.1002/1097-0142(19890515)63:10<1918::AID-CNCR2820631008>3.0.CO;2-D
   TALKANEN ST, 1986, IMMUNOL REV, V91, P39
   TAYLOR CR, 1978, CANCER-AM CANCER SOC, V41, P2197, DOI 10.1002/1097-0142(197806)41:6<2197::AID-CNCR2820410619>3.0.CO;2-2
   THOMAS M, 1982, CLIN RADIOL, V33, P331, DOI 10.1016/S0009-9260(82)80283-3
   VAQUERO J, 1984, J NEUROSURG, V60, P174, DOI 10.3171/jns.1984.60.1.0174
   VOKES EE, 1985, J CLIN ONCOL, V3, P1309, DOI 10.1200/JCO.1985.3.10.1309
   WOODMAN R, 1985, MEDICINE, V64, P425, DOI 10.1097/00005792-198511000-00006
   ZIMMERMAN RA, 1990, RADIOL CLIN N AM, V28, P697
NR 71
TC 5
Z9 6
U1 0
U2 0
PU MASSON DIVISIONE PERIODICI
PI MILAN
PA VIA FRATELLI BRESSAN 2, 20126 MILAN, ITALY
SN 0392-0461
J9 ITAL J NEUROL SCI
JI Ital. J. Neurol. Sci.
PD FEB
PY 1997
VL 18
IS 1
BP 1
EP 7
DI 10.1007/BF02106223
PG 7
WC Clinical Neurology; Neurosciences
WE Science Citation Index Expanded (SCI-EXPANDED)
SC Neurosciences & Neurology
GA WU408
UT WOS:A1997WU40800001
PM 9115036
DA 2024-06-03
ER

PT J
AU Zou, R
   Zhou, X
   Liu, HL
   Wang, P
   Xia, F
   Kang, LQ
   Yu, L
   Wu, DP
   Jin, ZM
   Qu, CJ
AF Zou, Rui
   Zhou, Xiao
   Liu, Hailing
   Wang, Peng
   Xia, Fan
   Kang, Liqing
   Yu, Lei
   Wu, Depei
   Jin, Zhengming
   Qu, Changju
TI Long-term Complete Remission of Decitabine-Primed Tandem CD19/CD22 CAR-T
   Therapy with PD-1 and BTK Inhibitors Maintenance in a Refractory Primary
   Central Nervous System Lymphoma Patient
SO CANCER RESEARCH AND TREATMENT
LA English
DT Article
DE Chimeric antigen receptor T-cell therapy; Primary central nervous system
   lymphoma; Diffuse large B-cell lymphoma; CD19/CD22; Decitabine
ID IBRUTINIB; CELLS
AB Primary central nervous system lymphoma (PCNSL) is a rare and aggressive non-Hodgkin's lymphoma that affects the brain, eyes, cerebrospinal fluid, or spinal cord without systemic involvement. The outcome of patients with PCNSL is worse compared to patients with systemic diffuse large B-cell lymphoma. Given potential mortality associated with severe immune effector cell-associated neuro-toxicity syndrome (ICANS), patients with PCNSL have been excluded from most clinical trials involving chimeric antigen receptor T-cell (CAR-T) therapy initially. Here, we report for the first time to apply decitabine-primed tandem CD19/CD22 dual-targeted CAR-T therapy with programmed cell death-1 (PD-1) and Bruton's tyrosine kinase (BTK) inhibitors maintenance in one patient with multiline-resistant refractory PCNSL and the patient has maintained complete remission (CR) for a 35-month follow-up period. This case represents the first successful treatment of multiline resistant refractory PCNSL with long-term CR and without inducing ICANS under tandem CD19/ CD22 bispecific CAR-T therapy followed by maintenance therapy with PD-1 and BTK inhibitors. This study shows tremendous potential in the treatment of PCNSL and offers a look toward ongoing clinical studies.
C1 [Zou, Rui] Soochow Univ, Affiliated Hosp 1, Coll Pharmaceut Sci, Suzhou, Peoples R China.
   [Zou, Rui; Wang, Peng; Wu, Depei; Jin, Zhengming; Qu, Changju] Soochow Univ, Affiliated Hosp 1, Jiangsu Inst Hematol, Natl Clin Res Ctr Hematol Dis, Suzhou, Peoples R China.
   [Zou, Rui; Wang, Peng; Wu, Depei; Jin, Zhengming; Qu, Changju] Soochow Univ, Inst Blood & Marrow Transplantat, Collaborat Innovat Ctr Hematol, Suzhou, Peoples R China.
   [Zhou, Xiao] Wuxi Taihu Lake Hosp, Dept Hematol & Oncol, Wuxi, Peoples R China.
   [Liu, Hailing] Peoples Hosp Binhai Cty, Dept Radiol, Yancheng, Peoples R China.
   [Xia, Fan] Soochow Univ, Affiliated Hosp 1, Dept Pharm, Suzhou, Peoples R China.
   [Kang, Liqing; Yu, Lei] East China Normal Univ, Sch Chem & Mol Engn, Shanghai, Peoples R China.
   [Kang, Liqing; Yu, Lei] Shanghai Unicar Therapy Biomed Technol Co Ltd, Shanghai, Peoples R China.
   [Wu, Depei; Jin, Zhengming; Qu, Changju] Soochow Univ, Affiliated Hosp 1, Dept Hematol, Suzhou 215000, Peoples R China.
   [Wu, Depei; Jin, Zhengming; Qu, Changju] Jiangsu Inst Hematol, Suzhou 215000, Peoples R China.
   [Wu, Depei; Jin, Zhengming; Qu, Changju] Natl Clin Res Ctr Hematol Dis, Suzhou 215000, Peoples R China.
C3 Soochow University - China; Soochow University - China; Soochow
   University - China; Soochow University - China; East China Normal
   University; Soochow University - China
RP Wu, DP; Jin, ZM; Qu, CJ (corresponding author), Soochow Univ, Affiliated Hosp 1, Dept Hematol, Suzhou 215000, Peoples R China.; Wu, DP; Jin, ZM; Qu, CJ (corresponding author), Jiangsu Inst Hematol, Suzhou 215000, Peoples R China.; Wu, DP; Jin, ZM; Qu, CJ (corresponding author), Natl Clin Res Ctr Hematol Dis, Suzhou 215000, Peoples R China.
EM wudepei18@163.com; jinzhengming63@163.com; qcj310@suda.edu.cn
OI Jin, Zhengming/0000-0002-0326-463X
FU National Key R&D Program of China [2016YFC0902800]; Priority Academic
   Program Development of Jiangsu Higher Education Institutions (PAPD);
   National Natural Science Foundation of China [81400155]; Jiangsu Natural
   Science Foundation of China [BK20140374]; Top-notch young health
   talents, 5th Suzhou health professionals program [GSWS2019035]; National
   Clinical Research Center for hematologic disease [2021ZKMC01]
FX We would like to thank all members of the study team, the patient, and
   his family. This work was supported by research grants from the National
   Key R & D Program of China (2016YFC0902800) (to DW) , Priority Academic
   Program Development of Jiangsu Higher Education Institutions (PAPD) (to
   DW) , National Natural Science Foundation of China [ (81400155) (to CQ
   and ZJ) ] , Jiangsu Natural Science Foundation of China (BK20140374) (to
   CQ and ZJ) , Top-notch young health talents, 5th Suzhou health
   professionals program (GSWS2019035) (to CQ) , and National Clinical
   Research Center for hematologic disease (2021ZKMC01) (to CQ) .
CR Cao YQ, 2019, FRONT ONCOL, V9, DOI 10.3389/fonc.2019.00767
   Frigault MJ, 2022, BLOOD, V139, P2306, DOI 10.1182/blood.2021014738
   Jacobson CA, 2022, BLOOD, V140, P1060, DOI 10.1182/blood-2022-165256
   Karschnia P, 2021, CANCERS, V13, DOI 10.3390/cancers13102503
   Li TJ, 2020, FRONT ONCOL, V10, DOI 10.3389/fonc.2020.01306
   Qu CJ, 2022, FRONT IMMUNOL, V13, DOI 10.3389/fimmu.2022.969660
   Qu CJ, 2020, J IMMUNOTHER, V43, P32, DOI 10.1097/CJI.0000000000000284
   Ruella M, 2016, CLIN CANCER RES, V22, P2684, DOI 10.1158/1078-0432.CCR-15-1527
   Sagiv-Barfi I, 2015, P NATL ACAD SCI USA, V112, pE966, DOI 10.1073/pnas.1500712112
   Schaff LR, 2022, BLOOD, V140, P971, DOI 10.1182/blood.2020008377
   Siddiqi T, 2021, BLOOD ADV, V5, P4059, DOI 10.1182/bloodadvances.2020004106
   Tong C, 2020, BLOOD, V136, P1632, DOI 10.1182/blood.2020005278
   Tu SF, 2019, FRONT ONCOL, V9, DOI 10.3389/fonc.2019.01350
   Younes A, 2019, LANCET HAEMATOL, V6, pE67, DOI 10.1016/S2352-3026(18)30217-5
   Yuan Y, 2021, BIOMARK RES, V9, DOI 10.1186/s40364-021-00282-z
   Zhang WQ, 2022, FRONT IMMUNOL, V13, DOI 10.3389/fimmu.2022.983934
NR 16
TC 4
Z9 4
U1 3
U2 3
PU KOREAN CANCER ASSOCIATION
PI SEOUL
PA RM 1824, GWANGHWAMUN OFFICIA, 92 SAEMUNAN-RO, JONGNO-GU, SEOUL, 110-999,
   SOUTH KOREA
SN 1598-2998
EI 2005-9256
J9 CANCER RES TREAT
JI Cancer Res. Treat.
PD OCT
PY 2023
VL 55
IS 4
BP 1363
EP 1368
DI 10.4143/crt.2023.371
PG 6
WC Oncology
WE Science Citation Index Expanded (SCI-EXPANDED)
SC Oncology
GA U9DR4
UT WOS:001087738400030
PM 37321275
OA gold, Green Published
DA 2024-06-03
ER

PT J
AU Cheong, EN
   Park, JE
   Park, SY
   Jung, SC
   Kim, HS
AF Cheong, E. -Nae
   Park, Ji Eun
   Park, Seo Young
   Jung, Seung Chai
   Kim, Ho Sung
TI Achieving imaging and computational reproducibility on multiparametric
   MRI radiomics features in brain tumor diagnosis: phantom and clinical
   validation
SO EUROPEAN RADIOLOGY
LA English
DT Article; Early Access
DE Radiomics; Multiparametric MRI; Radiologic Phantom; Brain tumors;
   Reproducibility of results
ID IMAGES
AB ObjectivesThe Image Biomarker Standardization Initiative has helped improve the computational reproducibility of MRI radiomics features. Nonetheless, the MRI sequences and features with high imaging reproducibility are yet to be established. To determine reproducible multiparametric MRI radiomics features across test-retest, multi-scanner, and computational reproducibility comparisons, and to evaluate their clinical value in brain tumor diagnosis.MethodsTo assess reproducibility, T1-weighted imaging (T1WI), T2-weighted imaging (T2WI), and diffusion-weighted imaging (DWI) were acquired from three 3-T MRI scanners using standardized phantom, and radiomics features were extracted using two computational algorithms. Reproducible radiomics features were selected when the concordance correlation coefficient value above 0.9 across multiple sessions, scanners, and computational algorithms. Random forest classifiers were trained with reproducible features (n = 117) and validated in a clinical cohort (n = 50) to evaluate whether features with high reproducibility improved the differentiation of glioblastoma from primary central nervous system lymphomas (PCNSLs).ResultsRadiomics features from T2WI demonstrated higher repeatability (65-94%) than those from DWI (38-48%) or T1WI (2-92%). Across test-retest, multi-scanner, and computational comparisons, T2WI provided 41 reproducible features, DWI provided six, and T1WI provided two. The performance of the classification model with reproducible features was higher than that using non-reproducible features in both training set (AUC, 0.916 vs. 0.877) and validation set (AUC, 0.957 vs. 0.869).ConclusionRadiomics features with high reproducibility across multiple sessions, scanners, and computational algorithms were identified, and they showed higher diagnostic performance than non-reproducible radiomics features in the differentiation of glioblastoma from PCNSL.Clinical relevance statementBy identifying the radiomics features showing higher multi-machine reproducibility, our results also demonstrated higher radiomics diagnostic performance in the differentiation of glioblastoma from PCNSL, paving the way for further research designs and clinical application in neuro-oncology.Key Points & BULL; Highly reproducible radiomics features across multiple sessions, scanners, and computational algorithms were identified using phantom and applied to clinical diagnosis.& BULL; Radiomics features from T2-weighted imaging were more reproducible than those from T1-weighted and diffusion-weighted imaging.& BULL; Radiomics features with good reproducibility had better diagnostic performance for brain tumors than features with poor reproducibility.Key Points & BULL; Highly reproducible radiomics features across multiple sessions, scanners, and computational algorithms were identified using phantom and applied to clinical diagnosis.& BULL; Radiomics features from T2-weighted imaging were more reproducible than those from T1-weighted and diffusion-weighted imaging.& BULL; Radiomics features with good reproducibility had better diagnostic performance for brain tumors than features with poor reproducibility.Key Points & BULL; Highly reproducible radiomics features across multiple sessions, scanners, and computational algorithms were identified using phantom and applied to clinical diagnosis.& BULL; Radiomics features from T2-weighted imaging were more reproducible than those from T1-weighted and diffusion-weighted imaging.
   & BULL; Radiomics features with good reproducibility had better diagnostic performance for brain tumors than features with poor reproducibility.
C1 [Cheong, E. -Nae] Univ Ulsan, Asan Med Ctr, Coll Med, Dept Med Sci, Seoul, South Korea.
   [Cheong, E. -Nae] Univ Ulsan, Asan Med Inst Convergence Sci & Technol, Asan Med Ctr, Coll Med, Seoul, South Korea.
   [Park, Ji Eun; Jung, Seung Chai; Kim, Ho Sung] Univ Ulsan, Asan Med Ctr, Dept Radiol, Coll Med, Seoul, South Korea.
   [Park, Ji Eun; Jung, Seung Chai; Kim, Ho Sung] Univ Ulsan, Res Inst Radiol, Asan Med Ctr, Coll Med, Seoul, South Korea.
   [Park, Seo Young] Korea Natl Open Univ, Dept Stat & Data Sci, Seoul, South Korea.
C3 University of Ulsan; Asan Medical Center; University of Ulsan; Asan
   Medical Center; University of Ulsan; Asan Medical Center; University of
   Ulsan; Asan Medical Center; Korea National Open University
RP Park, JE (corresponding author), Univ Ulsan, Asan Med Ctr, Dept Radiol, Coll Med, Seoul, South Korea.; Park, JE (corresponding author), Univ Ulsan, Res Inst Radiol, Asan Med Ctr, Coll Med, Seoul, South Korea.
EM jieunp@gmail.com
OI Park, Ji Eun/0000-0002-4419-4682
FU National Research Foundation of Korea (NRF) - Korean government (MSIP)
   [RS-2023-00208227]; Ministry of Health & Welfare, Republic of Korea
   [HI21C1161]
FX This research was supported by National Research Foundation of Korea
   (NRF) grant funded by the Korean government (MSIP) (grant number:
   RS-2023-00208227) and a grant from the Ministry of Health & Welfare,
   Republic of Korea (grant number: HI21C1161).
CR Avants BB, 2011, NEUROIMAGE, V54, P2033, DOI 10.1016/j.neuroimage.2010.09.025
   Baessler B, 2019, INVEST RADIOL, V54, P221, DOI 10.1097/RLI.0000000000000530
   Brynolfsson P, 2017, SCI REP-UK, V7, DOI 10.1038/s41598-017-04151-4
   Buch K, 2018, J APPL CLIN MED PHYS, V19, P253, DOI 10.1002/acm2.12482
   Cho HM, 2020, SCI REP-UK, V10, DOI 10.1038/s41598-020-71279-1
   Cox RW, 1996, COMPUT BIOMED RES, V29, P162, DOI 10.1006/cbmr.1996.0014
   Crombé A, 2021, J MAGN RESON IMAGING, V54, P537, DOI 10.1002/jmri.27558
   Dreher C, 2020, CLIN RADIOL, V75, DOI 10.1016/j.crad.2020.06.024
   Ford J, 2018, CONTRAST MEDIA MOL I, DOI 10.1155/2018/1729071
   Gillies RJ, 2016, RADIOLOGY, V278, P563, DOI 10.1148/radiol.2015151169
   Götz M, 2019, RADIOTHER ONCOL, V131, P108, DOI 10.1016/j.radonc.2018.11.021
   Hagiwara A, 2020, INVEST RADIOL, V55, P601, DOI 10.1097/RLI.0000000000000666
   Isensee F, 2019, HUM BRAIN MAPP, V40, P4952, DOI 10.1002/hbm.24750
   Jang J, 2020, RADIOL-CARDIOTHORAC, V2, DOI 10.1148/ryct.2020190216
   Kang D, 2018, NEURO-ONCOLOGY, V20, P1251, DOI 10.1093/neuonc/noy021
   Kickingereder P, 2018, NEURO-ONCOLOGY, V20, P848, DOI 10.1093/neuonc/nox188
   Kim JY, 2019, NEURO-ONCOLOGY, V21, P404, DOI 10.1093/neuonc/noy133
   Lambin P, 2012, EUR J CANCER, V48, P441, DOI 10.1016/j.ejca.2011.11.036
   Lecler A, 2019, SCI REP-UK, V9, DOI 10.1038/s41598-018-37984-8
   Lee J, 2021, SCI REP-UK, V11, DOI 10.1038/s41598-021-83593-3
   Maes F, 1997, IEEE T MED IMAGING, V16, P187, DOI 10.1109/42.563664
   Marfisi D, 2022, SCI REP-UK, V12, DOI 10.1038/s41598-022-13937-0
   Mayerhoefer ME, 2009, INVEST RADIOL, V44, P405, DOI 10.1097/RLI.0b013e3181a50a66
   Park CM, 2019, RADIOLOGY, V292, P374, DOI 10.1148/radiol.2019191154
   Park JE, 2021, EUR RADIOL, V31, P3127, DOI 10.1007/s00330-020-07414-3
   Park JE, 2020, EUR RADIOL, V30, P523, DOI 10.1007/s00330-019-06360-z
   Park JE, 2019, KOREAN J RADIOL, V20, P1124, DOI 10.3348/kjr.2018.0070
   Rai R, 2020, MED PHYS, V47, P3054, DOI 10.1002/mp.14173
   Reinhold JC, 2019, PROC SPIE, V10949, DOI 10.1117/12.2513089
   Roy S, 2020, EBIOMEDICINE, V59, DOI 10.1016/j.ebiom.2020.102963
   Scalco E, 2020, MED PHYS, V47, P1680, DOI 10.1002/mp.14038
   Schwarze M, 2019, SCI REP-UK, V9, DOI [10.1038/s41598-019-46880-8, 10.1038/s41598-019-45766-z]
   Shinohara RT, 2014, NEUROIMAGE-CLIN, V6, P9, DOI 10.1016/j.nicl.2014.08.008
   Steffan-Dewenter I., 2002, Ecology, V83, P1421, DOI 10.1890/0012-9658(2002)083[1421:SDEOLC]2.0.CO;2
   Tustison NJ, 2010, IEEE T MED IMAGING, V29, P1310, DOI 10.1109/TMI.2010.2046908
   van Griethuysen JJM, 2017, CANCER RES, V77, pE104, DOI 10.1158/0008-5472.CAN-17-0339
   Zwanenburg A, 2020, RADIOLOGY, V295, P328, DOI 10.1148/radiol.2020191145
NR 37
TC 4
Z9 4
U1 5
U2 6
PU SPRINGER
PI NEW YORK
PA ONE NEW YORK PLAZA, SUITE 4600, NEW YORK, NY, UNITED STATES
SN 0938-7994
EI 1432-1084
J9 EUR RADIOL
JI Eur. Radiol.
PD 2023 SEP 4
PY 2023
DI 10.1007/s00330-023-10164-7
EA SEP 2023
PG 16
WC Radiology, Nuclear Medicine & Medical Imaging
WE Science Citation Index Expanded (SCI-EXPANDED)
SC Radiology, Nuclear Medicine & Medical Imaging
GA R1GH6
UT WOS:001061890500009
PM 37665391
DA 2024-06-03
ER

PT J
AU Lin, ZG
   Ma, JJ
   Ma, Y
   Li, Q
   Kang, H
   Zhang, MX
   Chen, BB
   Xia, R
AF Lin, Zhiguang
   Ma, Jingjing
   Ma, Yan
   Li, Qing
   Kang, Hui
   Zhang, Mengxue
   Chen, Bobin
   Xia, Rong
TI Prognostic impact of peripheral natural killer cells in primary central
   nervous system lymphoma
SO FRONTIERS IN IMMUNOLOGY
LA English
DT Article
DE primary central nervous system lymphoma; B-cell lymphoma; natural killer
   cells; prognosis; tumor microenvironment
ID SURVIVAL
AB BackgroundPrimary central nervous system lymphoma (PCNSL) is an aggressive extranodal non-Hodgkin lymphoma with a poor prognosis. We aimed to evaluate the prognostic impact of circulating NK cells in PCNSL. Materials and methodsPatients diagnosed with PCNSL who were treated at our institution between December 2018 and December 2019 were retrospectively screened. Patient variables including age, sex, Karnofsky performance status, diagnostic methods, location of lesions, lactate dehydrogenase, cerebrospinal fluids (CSF), and vitreous fluids involvement or not were documented. NK cell count and NK cell proportion (NK cell count/lymphocyte count) in the peripheral blood were evaluated by flow cytometry. Some patients underwent two consecutive NK cell tests before and three weeks after chemotherapy (before the next chemotherapy). The fold change in NK cell proportion and NK cell counts were calculated. CD56-positive NK cells in tumor tissue were assessed by immunohistochemistry. NK cell cytotoxicity assay was performed using flow cytometry. ResultsA total of 161 patients with PCNSL were included in this study. The median NK cell count of all NK cell tests was 197.73/& mu;L (range 13.11-1889.90 cells/& mu;L). The median proportion of NK cells was 14.11% (range 1.68-45.15%) for all. Responders had a higher median NK cell count (p<0.0001) and NK cell proportion (p<0.0001) than non-responders. Furthermore, Responders had a higher median fold change in NK cell proportion than non-responders (p=0.019) or patients in complete remission/partial remission (p<0.0001). A higher median fold change in NK cell count was observed in responders than in non-responders (p=0.0224) or patients in complete remission/partial remission (p=0.0002). For newly diagnosed PCNSL, patients with a high NK cell count (>165 cells/& mu;L) appeared to have a longer median overall survival than those with a low NK cell count (p=0.0054). A high fold change in the proportion of NK cells (>0.1957; p=0.0367) or NK cell count (>0.1045; p=0.0356) was associated with longer progression-free survival. Circulating NK cells from newly-diagnosed PCNSL demonstrated an impaired cytotoxicity capacity compared to those from patients with PCNSL in complete remission or healthy donors. ConclusionOur study indicated that circulating NK cells had some impact on the outcome of PCNSL.
C1 [Lin, Zhiguang; Ma, Jingjing; Ma, Yan; Li, Qing; Kang, Hui; Zhang, Mengxue; Chen, Bobin] Fudan Univ, Huashan Hosp, Dept Hematol, Shanghai, Peoples R China.
   [Xia, Rong] Fudan Univ, Huashan Hosp, Dept Blood Transfus, Shanghai, Peoples R China.
C3 Fudan University; Fudan University
RP Xia, R (corresponding author), Fudan Univ, Huashan Hosp, Dept Blood Transfus, Shanghai, Peoples R China.
EM xiarongcn@126.com
CR Abrey LE, 2005, J CLIN ONCOL, V23, P5034, DOI 10.1200/JCO.2005.13.524
   Alame M, 2021, THERANOSTICS, V11, P3565, DOI 10.7150/thno.54343
   Berthelot A, 2022, J NEURO-ONCOL, V159, P15, DOI 10.1007/s11060-022-04032-5
   Bouzidi L, 2021, CLIN BREAST CANCER, V21, pE738, DOI 10.1016/j.clbc.2021.02.003
   Busa R, 2022, FRONT CELL DEV BIOL, V10, DOI 10.3389/fcell.2022.907572
   Chen YP, 2020, CELL RES, V30, P1024, DOI 10.1038/s41422-020-0374-x
   Corvino D, 2022, FRONT IMMUNOL, V13, DOI 10.3389/fimmu.2022.888313
   Cózar B, 2021, CANCER DISCOV, V11, P34, DOI 10.1158/2159-8290.CD-20-0655
   Feng YH, 2021, FRONT ONCOL, V11, DOI 10.3389/fonc.2021.618694
   Jelicic J, 2021, CRIT REV ONCOL HEMAT, V161, DOI 10.1016/j.critrevonc.2021.103341
   Jiménez-Sánchez A, 2020, NAT GENET, V52, P582, DOI 10.1038/s41588-020-0630-5
   Kanno-Okada H, 2017, PATHOL INT, V67, P342, DOI 10.1111/pin.12551
   Klanova M, 2019, CLIN CANCER RES, V25, P4634, DOI 10.1158/1078-0432.CCR-18-3270
   Luo Q, 2021, FRONT ONCOL, V11, DOI 10.3389/fonc.2021.639644
   Lv CL, 2022, THER ADV HEMATOL, V13, DOI 10.1177/20406207211066166
   Melaiu O, 2020, NAT COMMUN, V11, DOI 10.1038/s41467-020-19781-y
   Moreno-Nieves UY, 2021, P NATL ACAD SCI USA, V118, DOI 10.1073/pnas.2101169118
   Nam SJ, 2018, ONCOIMMUNOLOGY, V7, DOI 10.1080/2162402X.2018.1442164
   Parkhi M, 2022, APMIS, V130, P82, DOI 10.1111/apm.13195
   Peng LS, 2017, CANCER IMMUNOL RES, V5, P248, DOI 10.1158/2326-6066.CIR-16-0152
   Puhakka I, 2022, BMC CANCER, V22, DOI 10.1186/s12885-022-09315-8
   Qiu RZ, 2021, FRONT CELL DEV BIOL, V9, DOI 10.3389/fcell.2021.693215
   Richards JO, 2006, BLOOD, V108, P246, DOI 10.1182/blood-2005-11-4535
   Shao XJ, 2022, INT J MOL SCI, V23, DOI 10.3390/ijms231911789
   Spacek J, 2018, IMMUNOL INVEST, V47, P643, DOI 10.1080/08820139.2018.1480030
   Takashima Y, 2021, PLOS ONE, V16, DOI 10.1371/journal.pone.0251272
   Tang DS, 2022, FRONT ONCOL, V12, DOI 10.3389/fonc.2022.817043
   Tsuyuki Y, 2021, NEUROPATHOLOGY, V41, P99, DOI 10.1111/neup.12705
   Villano JL, 2011, BRIT J CANCER, V105, P1414, DOI 10.1038/bjc.2011.357
   Wang WT, 2018, J CANCER RES CLIN, V144, P449, DOI 10.1007/s00432-017-2568-2
   Wardill HR, 2016, INT J CANCER, V139, P2635, DOI 10.1002/ijc.30252
   Wei BY, 2021, FRONT ONCOL, V11, DOI 10.3389/fonc.2021.683007
   Wong WY, 2019, PATHOLOGY, V51, P286, DOI 10.1016/j.pathol.2018.12.417
   Xie MZ, 2021, MED SCI MONITOR, V27, DOI 10.12659/MSM.927464
   Zare N, 2020, CELL J, V22, P40, DOI 10.22074/cellj.2020.6550
   Zhang Y, 2021, BRIT J CANCER, V124, P414, DOI 10.1038/s41416-020-01123-w
   Zhou H, 2020, PEERJ, V8, DOI 10.7717/peerj.9658
   Zhou XH, 2019, CANCER BIOMARK, V24, P439, DOI 10.3233/CBM-182193
NR 38
TC 4
Z9 4
U1 2
U2 2
PU FRONTIERS MEDIA SA
PI LAUSANNE
PA AVENUE DU TRIBUNAL FEDERAL 34, LAUSANNE, CH-1015, SWITZERLAND
SN 1664-3224
J9 FRONT IMMUNOL
JI Front. Immunol.
PD JUN 22
PY 2023
VL 14
AR 1191033
DI 10.3389/fimmu.2023.1191033
PG 13
WC Immunology
WE Science Citation Index Expanded (SCI-EXPANDED)
SC Immunology
GA L0FG9
UT WOS:001020092800001
PM 37426647
OA Green Published, gold
DA 2024-06-03
ER

PT J
AU Xia, Y
   Sun, T
   Li, GS
   Li, MY
   Wang, DM
   Su, XH
   Ye, JJ
   Ji, CY
AF Xia, Yuan
   Sun, Tao
   Li, Guosheng
   Li, Mingying
   Wang, Dongmei
   Su, Xiuhua
   Ye, Jingjing
   Ji, Chunyan
TI Spatial single cell analysis of tumor microenvironment remodeling
   pattern in primary central nervous system lymphoma
SO LEUKEMIA
LA English
DT Article
ID GENE-EXPRESSION; TURNING COLD; CANCER; THERAPY; IMMUNOLOGY; IMMUNITY
AB To determine the overall tumor microenvironment (TME), characteristics, and transition mechanisms in primary central nervous system lymphoma (PCNSL), we performed spatial transcriptomics and matched the corresponding single-cell sequencing data of PCNSL patients. We found that tumor cells may achieve a "TME remodeling pattern" through an "immune pressure-sensing model", in which they could choose to reshape the TME into a barrier environment or a cold environment according to the immune pressure. A key FKBP5(+) tumor subgroup was found to be responsible for pushing tumors into the barrier environment, which provides a possible way to evaluate the stage of PCNSL. The specific mechanism of the TME remodeling pattern and the key molecules of the immune pressure-sensing model were identified through the spatial communication analysis. Finally, we discovered the spatial and temporal distributions and variation characteristics of immune checkpoint molecules and CAR-T target molecules in immunotherapy. These data clarified the TME remodeling pattern of PCNSL, provided a reference for its immunotherapy, and provided suggestions for the TME remodeling mechanism of other cancers.
C1 [Xia, Yuan; Sun, Tao; Li, Guosheng; Li, Mingying; Wang, Dongmei; Su, Xiuhua; Ye, Jingjing; Ji, Chunyan] Shandong Univ, Qilu Hosp, Cheeloo Coll Med, Dept Hematol, Jinan 250012, Peoples R China.
   [Sun, Tao; Li, Guosheng; Ye, Jingjing; Ji, Chunyan] Shandong Univ, Qilu Hosp, Cheeloo Coll Med, Shandong Key Lab Immunohematol, Jinan 250012, Peoples R China.
C3 Shandong University; Shandong University
RP Ye, JJ; Ji, CY (corresponding author), Shandong Univ, Qilu Hosp, Cheeloo Coll Med, Dept Hematol, Jinan 250012, Peoples R China.; Ye, JJ; Ji, CY (corresponding author), Shandong Univ, Qilu Hosp, Cheeloo Coll Med, Shandong Key Lab Immunohematol, Jinan 250012, Peoples R China.
EM yejingjing@sdu.edu.cn; jichunyan@sdu.edu.cn
RI lin, qing/JTU-4293-2023; Liu, Xiong/JWO-1231-2024; Chen,
   zhuo/JWO-5404-2024; li, fei/JYP-3334-2024; Zhang, Kai/KBD-3312-2024;
   chen, xian/KHW-2227-2024; Xia, Yuan/JHT-3511-2023; Yang,
   Yifan/JTV-1487-2023; chen, zhuo/JXX-1337-2024
OI Liu, Xiong/0000-0001-9021-3031; Xia, Yuan/0000-0002-7292-8903; sun,
   tao/0000-0001-8757-9737
FU Distinguished Taishan Scholars in Climbing Plan [tspd20210321]; Young
   Taishan Scholars [tsqn201812132]; National Natural Science Foundation of
   China [81873425, 82070160, 82170182]; Major Research Plan of the
   National Natural Science Foundation of China [91942306]; Key Program of
   Natural Science Foundation of Shandong Province [ZR2020KH016];
   Fundamental Research Funds for the Central Universities [2022JC012];
   Independently Cultivate Innovative Teams of Jinan, Shandong Province
   [2021GXRC050]; Multidisciplinary Research and Innovation Team of Young
   Scholars of Shandong University [2020QNQT007]; Clinical Practical New
   Technology and Development Fund of Qilu Hospital, Shandong University
   [2019-5]
FX This study was supported by the Distinguished Taishan Scholars in
   Climbing Plan (tspd20210321), the Young Taishan Scholars
   (tsqn201812132), the National Natural Science Foundation of China
   (81873425, 82070160, 82170182), the Major Research Plan of the National
   Natural Science Foundation of China (91942306), the Key Program of
   Natural Science Foundation of Shandong Province (ZR2020KH016), the
   Fundamental Research Funds for the Central Universities (2022JC012), the
   Independently Cultivate Innovative Teams of Jinan, Shandong Province
   (2021GXRC050), the Multidisciplinary Research and Innovation Team of
   Young Scholars of Shandong University (2020QNQT007) and the Clinical
   Practical New Technology and Development Fund of Qilu Hospital, Shandong
   University (2019-5).
CR Abdulla M, 2021, ACTA ONCOL, V60, P531, DOI 10.1080/0284186X.2021.1881161
   Ai LY, 2020, ADV EXP MED BIOL, V1248, P33, DOI 10.1007/978-981-15-3266-5_3
   Batchelor TT, 2019, HEMATOL ONCOL, V37, P15, DOI 10.1002/hon.2598
   Berglund E, 2018, NAT COMMUN, V9, DOI 10.1038/s41467-018-04724-5
   Calimeriy T, 2021, ESMO OPEN, V6, DOI 10.1016/j.esmoop.2021.100213
   Cao EY, 2020, BIOINFORMATICS, V36, P3273, DOI 10.1093/bioinformatics/btaa099
   Chen DS, 2013, IMMUNITY, V39, P1, DOI 10.1016/j.immuni.2013.07.012
   Duan QQ, 2020, TRENDS CANCER, V6, P605, DOI 10.1016/j.trecan.2020.02.022
   Enblad G, 2018, CLIN CANCER RES, V24, P6185, DOI 10.1158/1078-0432.CCR-18-0426
   Fry TJ, 2018, NAT MED, V24, P20, DOI 10.1038/nm.4441
   Gajewski TF, 2013, NAT IMMUNOL, V14, P1014, DOI 10.1038/ni.2703
   Galon J, 2019, NAT REV DRUG DISCOV, V18, P197, DOI 10.1038/s41573-018-0007-y
   Galon J, 2014, J PATHOL, V232, P199, DOI 10.1002/path.4287
   Galon J, 2013, IMMUNITY, V39, P11, DOI 10.1016/j.immuni.2013.07.008
   Gardner A, 2016, TRENDS IMMUNOL, V37, P855, DOI 10.1016/j.it.2016.09.006
   Grommes C, 2017, J CLIN ONCOL, V35, P2410, DOI 10.1200/JCO.2017.72.7602
   Heming M, 2022, GENOME MED, V14, DOI 10.1186/s13073-022-01110-1
   Hinshaw DC, 2019, CANCER RES, V79, P4557, DOI 10.1158/0008-5472.CAN-18-3962
   Holdhoff M, 2020, J NATL COMPR CANC NE, V18, P1571, DOI 10.6004/jnccn.2020.7667
   Holstein SA, 2020, CLIN PHARMACOL THER, V107, P112, DOI 10.1002/cpt.1674
   Ji AL, 2020, CELL, V182, P497, DOI 10.1016/j.cell.2020.05.039
   Jin SQ, 2021, NAT COMMUN, V12, DOI 10.1038/s41467-021-21246-9
   Klein RS, 2017, NAT IMMUNOL, V18, P132, DOI 10.1038/ni.3656
   Leahy AB, 2021, LANCET HAEMATOL, V8, pE711, DOI 10.1016/S2352-3026(21)00238-6
   Lin NJ, 2020, CHINESE J CANCER RES, V32, P303, DOI 10.21147/j.issn.1000-9604.2020.03.03
   Liu YT, 2021, THERANOSTICS, V11, P5365, DOI 10.7150/thno.58390
   Lu QY, 2021, AUTOIMMUNITY, V54, P294, DOI 10.1080/08916934.2021.1925885
   Mardiana S, 2020, FRONT ONCOL, V10, DOI 10.3389/fonc.2020.00697
   Martino M, 2021, INT J MOL SCI, V22, DOI 10.3390/ijms22042150
   Miyasato Y, 2018, J CLIN EXP HEMATOP, V58, P95, DOI 10.3960/jslrt.18001
   Monabati A, 2020, BASIC CLIN NEUROSCI, V11, P491, DOI 10.32598/bcn.11.4.2542.1
   Newick K, 2017, ANNU REV MED, V68, P139, DOI 10.1146/annurev-med-062315-120245
   Newman JH, 2020, P NATL ACAD SCI USA, V117, P1119, DOI 10.1073/pnas.1904022116
   Niparuck P, 2019, DIAGN PATHOL, V14, DOI 10.1186/s13000-019-0833-1
   Pan XY, 2022, SIGNAL TRANSDUCT TAR, V7, DOI 10.1038/s41392-022-00946-8
   Pardoll DM, 2012, NAT REV CANCER, V12, P252, DOI 10.1038/nrc3239
   Rossi AJ, 2021, ANN SURG ONCOL, V28, P4098, DOI 10.1245/s10434-021-10111-0
   Sampson JH, 2020, NAT REV CANCER, V20, P12, DOI 10.1038/s41568-019-0224-7
   Schaff LR, 2022, BLOOD, V140, P971, DOI 10.1182/blood.2020008377
   Schlam I, 2021, J TRANSL MED, V19, DOI 10.1186/s12967-021-03113-9
   Sevenich L, 2019, FRONT ONCOL, V9, DOI 10.3389/fonc.2019.00163
   Shi JZ, 2021, J HEMATOL ONCOL, V14, DOI 10.1186/s13045-021-01178-z
   Song KW, 2021, CURR ONCOL REP, V23, DOI 10.1007/s11912-021-01116-9
   Soussain C, 2019, EUR J CANCER, V117, P121, DOI 10.1016/j.ejca.2019.05.024
   Tang ZF, 2017, NUCLEIC ACIDS RES, V45, pW98, DOI 10.1093/nar/gkx247
   Tomaszewski W, 2019, CLIN CANCER RES, V25, P4202, DOI 10.1158/1078-0432.CCR-18-1627
   Too NSH, 2021, ADV DRUG DELIVER REV, V175, DOI 10.1016/j.addr.2021.05.001
   van der Woude LL, 2017, TRENDS CANCER, V3, P797, DOI 10.1016/j.trecan.2017.09.006
   Wagner J, 2020, MOL THER, V28, P2320, DOI 10.1016/j.ymthe.2020.09.015
   Wei BY, 2021, FRONT ONCOL, V11, DOI 10.3389/fonc.2021.683007
   Wirsching HG, 2021, CANCERS, V13, DOI 10.3390/cancers13123073
   Zhan L, 2021, FRONT CELL DEV BIOL, V9, DOI 10.3389/fcell.2021.736298
NR 52
TC 4
Z9 4
U1 1
U2 7
PU SPRINGERNATURE
PI LONDON
PA CAMPUS, 4 CRINAN ST, LONDON, N1 9XW, ENGLAND
SN 0887-6924
EI 1476-5551
J9 LEUKEMIA
JI Leukemia
PD JUL
PY 2023
VL 37
IS 7
BP 1499
EP 1510
DI 10.1038/s41375-023-01908-x
EA APR 2023
PG 12
WC Oncology; Hematology
WE Science Citation Index Expanded (SCI-EXPANDED)
SC Oncology; Hematology
GA K5WC1
UT WOS:000978425400002
PM 37120690
OA hybrid, Green Published
DA 2024-06-03
ER

PT J
AU Bravetti, C
   Degaud, M
   Armand, M
   Sourdeau, E
   Mokhtari, K
   Maloum, K
   Osman, J
   Verrier, P
   Houillier, C
   Roos-Weil, D
   Soussain, C
   Choquet, S
   Hoang-Xuan, K
   Le Garff-Tavernier, M
   Denis, JA
   Davi, F
AF Bravetti, Clotilde
   Degaud, Michael
   Armand, Marine
   Sourdeau, Elise
   Mokhtari, Karima
   Maloum, Karim
   Osman, Jennifer
   Verrier, Patricia
   Houillier, Caroline
   Roos-Weil, Damien
   Soussain, Carole
   Choquet, Sylvain
   Hoang-Xuan, Khe
   Le Garff-Tavernier, Magali
   Denis, Jerome Alexandre
   Davi, Frederic
TI Combining <i>MYD88</i> L265P mutation detection and clonality
   determination on CSF cellular and cell-free DNA improves diagnosis of
   primary CNS lymphoma
SO BRITISH JOURNAL OF HAEMATOLOGY
LA English
DT Article
DE clonality; CNS lymphoma; CSF; MYD88
ID CENTRAL-NERVOUS-SYSTEM; CEREBROSPINAL-FLUID; MENINGEAL DISSEMINATION;
   FLOW-CYTOMETRY; IGH GENE; IMMUNOGLOBULIN; PCR; REARRANGEMENTS;
   GUIDELINES; DISEASE
AB Diagnosis of primary central nervous system lymphoma (PCNSL) is challenging, and although brain biopsy remains the gold standard, cerebrospinal fluid (CSF) constitutes a less invasive source of lymphomatous biomarkers. In a retrospective cohort of 54 PCNSL cases tested at diagnosis or relapse, we evaluated the contribution of immunoglobulin heavy chain (IGH) gene clonality and MYD88 L265P detection on both CSF cell pellets and supernatants, in comparison with cytology, flow cytometry, interleukin (IL)-10 and IL-6 quantification. Clonality assessment included a new assay to detect partial IGH-DJ rearrangements. Clonal IGH rearrangements and/or MYD88 L265P mutation were detected in 27 (50%) cell pellets and 24 (44%) supernatant cell-free (cf) DNA. Combining analyses on both compartments, 36 (66%) cases had at least one detectable molecular marker, present only in cfDNA for 9 (16%) of them. While cytology and flow cytometry were positive in only 7 (13.0%) and 9 (17.3%) cases respectively, high IL-10 levels were observed in 36 (66.7%) cases. Overall, taking into account molecular and cytokine results, 46/54 (85%) cases had at least one lymphomatous biomarker detectable in the CSF. These results show that this combination of biomarkers evaluated on both cell pellet and supernatant CSF fractions improves significantly the biological diagnosis of PCNSL.
C1 [Bravetti, Clotilde; Degaud, Michael; Armand, Marine; Sourdeau, Elise; Maloum, Karim; Osman, Jennifer; Verrier, Patricia; Le Garff-Tavernier, Magali; Davi, Frederic] Sorbonne Univ, Hop Pitie Salpetriere, Assistance Publ Hop Paris AP HP, Dept Biol Hematol, Paris, France.
   [Mokhtari, Karima] Hop La Pitie Salpetriere, Assistance Publ Hop Paris AP HP, Dept Neuropathol, Paris, France.
   [Houillier, Caroline; Hoang-Xuan, Khe] Sorbonne Univ, Hop Pitie Salpetriere, Assistance Publ Hop Paris AP HP, Dept Neurol 2,IHU,ICM, Paris, France.
   [Roos-Weil, Damien; Choquet, Sylvain] Hop La Pitie Salpetriere, Assistance Publ Hop Paris AP HP, Dept Clin Hematol, Paris, France.
   [Roos-Weil, Damien; Choquet, Sylvain] Sorbonne Univ, Paris, France.
   [Houillier, Caroline] PSL Res Univ, Inst Curie, Div Hematol, Site St Cloud, Paris, France.
   [Houillier, Caroline] PSL Res Univ, INSERM U932, Paris, France.
   [Denis, Jerome Alexandre] Hop La Pitie Salpetriere, Assistance Publ Hop Paris AP HP, Ctr Rech St Antoine, Dept Endocrine & Oncol Biochem,UMR S 938,Biol & Th, Paris, France.
   [Denis, Jerome Alexandre] Sorbonne Univ, Ctr Rech St Antoine, Biol & therapeut Canc, UMR S 938, Paris, France.
   [Davi, Frederic] Hop La Pitie Salpetriere, Dept Biol Hematol, F-75013 Paris, France.
C3 Sorbonne Universite; Assistance Publique Hopitaux Paris (APHP); Hopital
   Universitaire Pitie-Salpetriere - APHP; Sorbonne Universite; Assistance
   Publique Hopitaux Paris (APHP); Hopital Universitaire Pitie-Salpetriere
   - APHP; Assistance Publique Hopitaux Paris (APHP); Hopital Universitaire
   Pitie-Salpetriere - APHP; Sorbonne Universite; Sorbonne Universite;
   Assistance Publique Hopitaux Paris (APHP); Hopital Universitaire
   Pitie-Salpetriere - APHP; Sorbonne Universite; UNICANCER; Universite
   PSL; Institut Curie; Universite PSL; UNICANCER; Institut Curie; Institut
   National de la Sante et de la Recherche Medicale (Inserm); Sorbonne
   Universite; Assistance Publique Hopitaux Paris (APHP); Hopital
   Universitaire Pitie-Salpetriere - APHP; Sorbonne Universite; Sorbonne
   Universite; Assistance Publique Hopitaux Paris (APHP); Hopital
   Universitaire Pitie-Salpetriere - APHP
RP Davi, F (corresponding author), Hop La Pitie Salpetriere, Dept Biol Hematol, F-75013 Paris, France.
EM frederic.davi@aphp.fr
OI Osman, Jennifer/0000-0003-4325-1769; Degaud, Michael/0000-0002-0582-782X
FU ERA-NET TRANSCAN-2/French National Cancer Institute; Cancer United
   Research Associating Medicine, University and Society
FX This work was supported in part by an ERA-NET TRANSCAN-2/French National
   Cancer Institute grant (NOVEL consortium), and by Cancer United Research
   Associating Medicine, University and Society (CURAMUS),
   INCA-DGOS-Inserm_12560.
CR Argentou N, 2014, LEUKEMIA, V28, P447, DOI 10.1038/leu.2013.294
   Armand M, 2019, AM J HEMATOL, V94, P1123, DOI 10.1002/ajh.25578
   Capaldi IB, 2014, EXP MOL PATHOL, V97, P57, DOI 10.1016/j.yexmp.2014.05.005
   Belhouachi N, 2020, BLOOD ADV, V4, P1357, DOI 10.1182/bloodadvances.2019000980
   Bobillo S, 2021, HAEMATOLOGICA, V106, P513, DOI 10.3324/haematol.2019.241208
   Brüggemann M, 2019, LEUKEMIA, V33, P2241, DOI 10.1038/s41375-019-0496-7
   Bruno A, 2014, ONCOTARGET, V5, P5065, DOI 10.18632/oncotarget.2080
   Canovi S, 2016, DIAGN CYTOPATHOL, V44, P841, DOI 10.1002/dc.23539
   Costopoulos M, 2016, OPHTHALMOLOGY, V123, P1626, DOI 10.1016/j.ophtha.2016.01.037
   Deckert M, 2011, LEUKEMIA, V25, P1797, DOI 10.1038/leu.2011.169
   Ekstein D, 2006, J NEUROL SCI, V247, P39, DOI 10.1016/j.jns.2006.03.012
   Ferreri AJM, 2021, BRIT J HAEMATOL, V193, P497, DOI 10.1111/bjh.17357
   Fischer L, 2008, NEUROLOGY, V71, P1102, DOI 10.1212/01.wnl.0000326958.52546.f5
   Fox CP, 2019, BRIT J HAEMATOL, V184, P348, DOI 10.1111/bjh.15661
   Gleissner B, 2002, NEUROLOGY, V58, P390, DOI 10.1212/WNL.58.3.390
   González D, 2003, LEUKEMIA, V17, P1398, DOI 10.1038/sj.leu.2402964
   Grommes C, 2019, BLOOD, V133, P436, DOI 10.1182/blood-2018-09-875732
   Grommes C, 2017, CANCER DISCOV, V7, P1018, DOI 10.1158/2159-8290.CD-17-0613
   Gupta M, 2021, BLOOD, V138, P382, DOI 10.1182/blood.2020010137
   Hiemcke-Jiwa LS, 2019, BRIT J HAEMATOL, V185, P974, DOI 10.1111/bjh.15674
   Hoang-Xuan K, 2023, NEURO-ONCOLOGY, V25, P37, DOI 10.1093/neuonc/noac196
   Hoang-Xuan K, 2015, LANCET ONCOL, V16, pE322, DOI 10.1016/S1470-2045(15)00076-5
   Houillier C, 2020, NEUROLOGY, V94, pE1027, DOI 10.1212/WNL.0000000000008900
   Huggett JF, 2020, CLIN CHEM, V66, P1012, DOI 10.1093/clinchem/hvaa125
   Kiewe P, 2010, NEURO-ONCOLOGY, V12, P409, DOI 10.1093/neuonc/nop053
   Kim EY, 2020, J CLIN NEUROL, V16, P581, DOI 10.3988/jcn.2020.16.4.581
   Kraan W, 2013, BLOOD CANCER J, V3, DOI 10.1038/bcj.2013.28
   Langerak AW, 2012, LEUKEMIA, V26, P2159, DOI 10.1038/leu.2012.246
   Langner-Lemercier S, 2016, NEURO-ONCOLOGY, V18, P1297, DOI 10.1093/neuonc/now033
   Lee JH, 2017, SCI REP-UK, V7, DOI 10.1038/s41598-017-01998-5
   Liu L, 2015, INT J LAB HEMATOL, V37, P165, DOI 10.1111/ijlh.12255
   McEwen AE, 2020, FRONT CELL DEV BIOL, V8, DOI 10.3389/fcell.2020.00045
   Merker JD, 2018, J CLIN ONCOL, V36, P1631, DOI 10.1200/JCO.2017.76.8671
   Montesinos-Rongen M, 2014, J NEUROPATH EXP NEUR, V73, P1116, DOI 10.1097/NEN.0000000000000133
   Montesinos-Rongen M, 2011, ACTA NEUROPATHOL, V122, P791, DOI 10.1007/s00401-011-0891-2
   Mutter JA, 2023, J CLIN ONCOL, V41, P1684, DOI 10.1200/JCO.22.00826
   Nachmias B, 2019, ANN HEMATOL, V98, P2561, DOI 10.1007/s00277-019-03798-5
   Nakamura T, 2016, NEUROPATH APPL NEURO, V42, P279, DOI 10.1111/nan.12259
   Nguyen-Them L, 2016, EUR J CANCER, V61, P69, DOI 10.1016/j.ejca.2016.03.080
   Olszewski AJ, 2021, BLOOD ADV, V5, P5525, DOI 10.1182/bloodadvances.2021004512
   Pentsova EI, 2016, J CLIN ONCOL, V34, P2404, DOI 10.1200/JCO.2016.66.6487
   Riche M, 2022, J NEUROSURG, V136, P867, DOI 10.3171/2021.3.JNS21134
   Rimelen V, 2019, ACTA NEUROPATHOL COM, V7, DOI 10.1186/s40478-019-0692-8
   Schaff LR, 2022, BLOOD, V140, P971, DOI 10.1182/blood.2020008377
   Scheichel F, 2021, BMC CANCER, V21, DOI 10.1186/s12885-021-08515-y
   Schroers R, 2010, EUR J HAEMATOL, V85, P520, DOI 10.1111/j.1600-0609.2010.01516.x
   Sebastián E, 2012, AM J PATHOL, V181, P1879, DOI 10.1016/j.ajpath.2012.07.028
   Swerdlow SH, 2016, BLOOD, V127, P2375, DOI 10.1182/blood-2016-01-643569
   Thompsett AR, 1999, BLOOD, V94, P1738, DOI 10.1182/blood.V94.5.1738.417k10_1738_1746
   van Dongen JJM, 2003, LEUKEMIA, V17, P2257, DOI 10.1038/sj.leu.2403202
   Wang YX, 2015, P NATL ACAD SCI USA, V112, P9704, DOI 10.1073/pnas.1511694112
   Watanabe J, 2019, JCO PRECIS ONCOL, V3, DOI 10.1200/PO.18.00308
   Yamagishi Y, 2021, CANCER SCI, V112, P4702, DOI 10.1111/cas.15133
NR 53
TC 4
Z9 4
U1 2
U2 3
PU WILEY
PI HOBOKEN
PA 111 RIVER ST, HOBOKEN 07030-5774, NJ USA
SN 0007-1048
EI 1365-2141
J9 BRIT J HAEMATOL
JI Br. J. Haematol.
PD JUN
PY 2023
VL 201
IS 6
BP 1088
EP 1096
DI 10.1111/bjh.18758
EA MAR 2023
PG 9
WC Hematology
WE Science Citation Index Expanded (SCI-EXPANDED)
SC Hematology
GA H9GK9
UT WOS:000956203200001
PM 36941788
OA hybrid
DA 2024-06-03
ER

PT J
AU Nguyen-Them, L
   Alentorn, A
   Ahle, G
   Soussain, C
   Mathon, B
   Tavernier, ML
   Houillier, C
   Hoang-Xuan, K
AF Nguyen-Them, L.
   Alentorn, A.
   Ahle, G.
   Soussain, C.
   Mathon, B.
   Tavernier, M. Le Garff
   Houillier, C.
   Hoang-Xuan, K.
TI CSF biomarkers in primary CNS lymphoma
SO REVUE NEUROLOGIQUE
LA English
DT Review
DE CSF Biomarker; Primary CNS lymphoma; Diagnosis; Prognosis; Meningeal
   dissemination
ID NERVOUS-SYSTEM LYMPHOMA; EPSTEIN-BARR-VIRUS; CEREBROSPINAL-FLUID
   INTERLEUKIN-10; OCCULT LEPTOMENINGEAL DISEASE;
   POLYMERASE-CHAIN-REACTION; B-CELL LYMPHOMA; DIAGNOSTIC MARKER; SOLUBLE
   CD27; MENINGEAL DISSEMINATION; FLOW-CYTOMETRY
AB PCNSL is a non-Hodgkin lymphoma (NHL) affecting brain, spinal cord, eyes and leptomeninges. In the past two decades, its prognosis significantly improved due to therapeutic advances but it remains a highly aggressive tumor and early diagnosis is necessary for optimal management. Diagnosis relies on the identification of lymphoma cells in brain tissue obtained by stereotactic biopsy. Alternatively, lymphoma cells may be found in CSF through lumbar puncture (LP) or by a vitrectomy. For several reasons, the diagnosis of PCNSL may be challenging. Misleading radiological presentations are frequent. Dramatic response to steroids may bias histological analysis and deep brain location or frail health status can contraindicate brain biopsy. In the follow-up of patients who have been previously treated, differential diagnosis between tumor relapse and post-treatment may be also difficult. Therefore, the development of complementary reliable diagnostic tools is needed. This review will summarize several diagnostic or prognostic CSF biomarkers which have been proposed in PCNSL, their interests and limits. # 2022 Elsevier Masson SAS. All rights reserved.
C1 [Nguyen-Them, L.] Ctr Hosp St Jean, 20 Ave Languedoc, F-66000 Perpignan, France.
   [Nguyen-Them, L.; Alentorn, A.; Mathon, B.; Tavernier, M. Le Garff; Houillier, C.; Hoang-Xuan, K.] Sorbonne Univ, Hop Pitie Salpetriere, APHP, 47-83 Blvd lHopital, F-75013 Paris, France.
   [Ahle, G.] Hop Civils Colmar, 39 Ave Liberte, F-68024 Colmar, France.
   [Soussain, C.] Inst Curie site St Cloud, 35 Rue Dailly, F-92210 St cloud, France.
C3 UNICANCER; Centre Jean Perrin; Sorbonne Universite; Assistance Publique
   Hopitaux Paris (APHP); Universite Paris Cite; Hopital Universitaire
   Hotel-Dieu - APHP; Hopital Universitaire Pitie-Salpetriere - APHP;
   UNICANCER; Universite PSL; Institut Curie
RP Nguyen-Them, L (corresponding author), Ctr Hosp St Jean, 20 Ave Languedoc, F-66000 Perpignan, France.
EM ludovic-nguyen@live.fr
RI Alentorn, Agustí/IZE-2259-2023
OI Alentorn, Agusti/0000-0002-7220-2686; Mathon,
   Bertrand/0000-0002-9182-5846; Hoang Xuan, Khe/0000-0003-4072-1999;
   Houillier, Caroline/0000-0003-2931-7522
CR Abrey LE, 2006, J CLIN ONCOL, V24, P5711, DOI 10.1200/JCO.2006.08.2941
   Abrey LE, 2005, J CLIN ONCOL, V23, P5034, DOI 10.1200/JCO.2005.13.524
   Ahle G, 2017, MORE EVER IMPORTANCE
   Antinori A, 1997, NEUROLOGY, V48, P687, DOI 10.1212/WNL.48.3.687
   Armand M, 2019, AM J HEMATOL, V94, P1123, DOI 10.1002/ajh.25578
   Autier L, 2021, REV NEUROL-FRANCE, V177, P436, DOI 10.1016/j.neurol.2020.08.004
   BALMACEDA C, 1995, ANN NEUROL, V38, P202, DOI 10.1002/ana.410380212
   Baraniskin A, 2016, NEURO-ONCOLOGY, V18, P361, DOI 10.1093/neuonc/nov144
   Baraniskin A, 2011, BLOOD, V117, P3140, DOI 10.1182/blood-2010-09-308684
   Bonzheim I, 2015, BLOOD, V126, P76, DOI 10.1182/blood-2015-01-620518
   Cassoux N, 2007, INVEST OPHTH VIS SCI, V48, P3253, DOI 10.1167/iovs.06-0031
   Caudie C, 2005, ANN BIOL CLIN-PARIS, V63, P631
   Cingolani A, 2000, J CLIN ONCOL, V18, P3325, DOI 10.1200/JCO.2000.18.19.3325
   CINQUE P, 1993, LANCET, V342, P398, DOI 10.1016/0140-6736(93)92814-A
   Croce CM, 2009, NAT REV GENET, V10, P704, DOI 10.1038/nrg2634
   de Jongste AH, 2014, CYTOM PART B-CLIN CY, V86, P272, DOI 10.1002/cyto.b.21097
   Di Noto R, 2008, LEUKEMIA RES, V32, P1196, DOI 10.1016/j.leukres.2007.12.016
   DUX R, 1994, J NEUROL SCI, V121, P74, DOI 10.1016/0022-510X(94)90159-7
   Ekstein D, 2006, J NEUROL SCI, V247, P39, DOI 10.1016/j.jns.2006.03.012
   El Far M, 2004, J PHYSIOL BIOCHEM, V60, P253
   Engelborghs Sebastiaan, 2017, Alzheimers Dement (Amst), V8, P111, DOI 10.1016/j.dadm.2017.04.007
   ERNERUDH J, 1987, ARCH NEUROL-CHICAGO, V44, P915, DOI 10.1001/archneur.1987.00520210017012
   Ferreri AJM, 2003, J CLIN ONCOL, V21, P266, DOI 10.1200/JCO.2003.09.139
   Ferreri AJM, 2021, BRIT J HAEMATOL, V193, P497, DOI 10.1111/bjh.17357
   Fischer L, 2008, NEUROLOGY, V71, P1102, DOI 10.1212/01.wnl.0000326958.52546.f5
   Fischer L, 2006, HAEMATOLOGICA, V91, P429
   Geng MY, 2021, ONCOL LETT, V21, DOI 10.3892/ol.2020.12263
   Geng MY, 2018, CANCER MED-US, V7, P3889, DOI 10.1002/cam4.1581
   Ghesquières H, 2013, HEMATOL ONCOL, V31, P317, DOI 10.1002/hon.2021
   Glantz MJ, 1998, CANCER, V82, P733, DOI 10.1002/(SICI)1097-0142(19980215)82:4<733::AID-CNCR17>3.0.CO;2-Z
   Gleissner B, 2002, NEUROLOGY, V58, P390, DOI 10.1212/WNL.58.3.390
   Gonzalez-Aguilar A, 2012, CLIN CANCER RES, V18, P5203, DOI 10.1158/1078-0432.CCR-12-0845
   Gudowska-Sawczuk M, 2020, INT J MOL SCI, V21, DOI 10.3390/ijms21082927
   Hegde U, 2005, BLOOD, V105, P496, DOI 10.1182/blood-2004-05-1982
   Hiemcke-Jiwa LS, 2018, HEMATOL ONCOL, V36, P429, DOI 10.1002/hon.2489
   Hildebrandt B, 2007, BMC CANCER, V7, DOI 10.1186/1471-2407-7-185
   Hoang-Xuan K, 2015, LANCET ONCOL, V16, pE322, DOI 10.1016/S1470-2045(15)00076-5
   Hottinger AF, 2015, CURR OPIN ONCOL, V27, P496, DOI 10.1097/CCO.0000000000000233
   Houillier C, 2020, NEUROLOGY, V94, pE1027, DOI 10.1212/WNL.0000000000008900
   Ivers LC, 2004, CLIN INFECT DIS, V38, P1629, DOI 10.1086/420934
   Kara IO, 2007, ADV THER, V24, P741, DOI 10.1007/BF02849967
   Kersten MJ, 1996, BLOOD, V87, P1985, DOI 10.1182/blood.V87.5.1985.1985
   Kieslich M, 2000, BRAIN DEV-JPN, V22, P403, DOI 10.1016/S0387-7604(00)00165-0
   Kiewe P, 2010, NEURO-ONCOLOGY, V12, P409, DOI 10.1093/neuonc/nop053
   KOCH TR, 1983, CANCER-AM CANCER SOC, V52, P101, DOI 10.1002/1097-0142(19830701)52:1<101::AID-CNCR2820520119>3.0.CO;2-Y
   Kuusisto MEL, 2015, ANN HEMATOL, V94, P1167, DOI 10.1007/s00277-015-2334-y
   Lawrie CH, 2008, BRIT J HAEMATOL, V141, P672, DOI 10.1111/j.1365-2141.2008.07077.x
   Lech-Maranda E, 2006, EUR CYTOKINE NETW, V17, P60
   Lossos IS, 2000, CANCER-AM CANCER SOC, V88, P1599, DOI 10.1002/(SICI)1097-0142(20000401)88:7<1599::AID-CNCR14>3.0.CO;2-J
   Mabray MC, 2016, AM J NEURORADIOL, V37, P74, DOI 10.3174/ajnr.A4450
   Maeyama M, 2020, CANCER MED-US, V9, P4114, DOI 10.1002/cam4.3048
   Masouris I, 2021, FRONT NEUROL, V12, DOI 10.3389/fneur.2021.654543
   Montesinos-Rongen M, 2011, ACTA NEUROPATHOL, V122, P791, DOI 10.1007/s00401-011-0891-2
   Muñiz C, 2014, BLOOD, V123, P1864, DOI 10.1182/blood-2013-11-537993
   Murase S, 2000, NEUROL RES, V22, P434
   Nguyen-Them L, 2016, EUR J CANCER, V61, P69, DOI 10.1016/j.ejca.2016.03.080
   Poulain S, 2014, BRIT J HAEMATOL, V167, P506, DOI 10.1111/bjh.13078
   Quijano S, 2009, J CLIN ONCOL, V27, P1462, DOI 10.1200/JCO.2008.17.7089
   Rimelen V, 2019, ACTA NEUROPATHOL COM, V7, DOI 10.1186/s40478-019-0692-8
   Roy S, 2008, J CLIN ONCOL, V26, P96, DOI 10.1200/JCO.2007.12.1053
   Rubenstein JL, 2013, BLOOD, V121, P4740, DOI 10.1182/blood-2013-01-476333
   Sasagawa Y, 2015, J NEURO-ONCOL, V121, P177, DOI 10.1007/s11060-014-1622-z
   Sasayama T, 2012, NEURO-ONCOLOGY, V14, P368, DOI 10.1093/neuonc/nor203
   Schroers R, 2010, EUR J HAEMATOL, V85, P236, DOI 10.1111/j.1600-0609.2010.01475.x
   Shao J, 2020, CANCER MANAG RES, V12, P6261, DOI 10.2147/CMAR.S255482
   SHIPP MA, 1993, NEW ENGL J MED, V329, P987, DOI 10.1056/nejm199309303291402
   Smith JR, 2003, BLOOD, V101, P815, DOI 10.1182/blood-2002-05-1576
   Song Y, 2016, SCI REP-UK, V6, DOI 10.1038/srep38671
   Stacchini A, 2012, CYTOM PART B-CLIN CY, V82B, P139, DOI 10.1002/cyto.b.21001
   STASI R, 1994, BRIT J HAEMATOL, V88, P770, DOI 10.1111/j.1365-2141.1994.tb05116.x
   STORTI S, 1986, SCAND J HAEMATOL, V37, P301
   SUBHASH MN, 1993, NEUROCHEM INT, V22, P121, DOI 10.1016/0197-0186(93)90004-O
   Svatonová J, 2014, DIS MARKERS, V2014, DOI 10.1155/2014/495402
   Viaccoz A, 2015, NEURO-ONCOLOGY, V17, P1497, DOI 10.1093/neuonc/nov092
   Voorzanger N, 1996, CANCER RES, V56, P5499
   Watanabe J, 2019, JCO PRECIS ONCOL, V3, DOI 10.1200/PO.18.00308
   Yanagisawa K, 2013, INTERNAL MED, V52, P955, DOI 10.2169/internalmedicine.52.9088
   Zajdel M, 2019, CANCERS, P11
NR 78
TC 4
Z9 4
U1 4
U2 6
PU MASSON EDITEUR
PI MOULINEAUX CEDEX 9
PA 21 STREET CAMILLE DESMOULINS, ISSY, 92789 MOULINEAUX CEDEX 9, FRANCE
SN 0035-3787
EI 2213-0004
J9 REV NEUROL-FRANCE
JI Rev. Neurol.
PD MAR
PY 2023
VL 179
IS 3
BP 141
EP 149
DI 10.1016/j.neurol.2022.06.014
EA MAR 2023
PG 9
WC Clinical Neurology
WE Science Citation Index Expanded (SCI-EXPANDED)
SC Neurosciences & Neurology
GA E0NA8
UT WOS:000972593700001
PM 36336490
OA hybrid
DA 2024-06-03
ER

PT J
AU Cui, C
   Yao, XC
   Xu, L
   Chao, YL
   Hu, Y
   Zhao, S
   Hu, YX
   Zhang, J
AF Cui, Can
   Yao, Xiaochen
   Xu, Lei
   Chao, Yuelin
   Hu, Yao
   Zhao, Shuang
   Hu, Yuxiao
   Zhang, Jia
TI Improving the Classification of PCNSL and Brain Metastases by Developing
   a Machine Learning Model Based on <SUP>18</SUP>F-FDG PET
SO JOURNAL OF PERSONALIZED MEDICINE
LA English
DT Article
DE primary central nervous system lymphoma; predictive modeling; Radiomics;
   machine learning; PET
ID NERVOUS-SYSTEM LYMPHOMA; RADIOMICS
AB Background: The characteristic magnetic resonance imaging (MRI) and the positron emission tomography (PET) findings of PCNSL often overlap with other intracranial tumors, making definitive diagnosis challenging. PCNSL typically shows iso-hypointense to grey matter on T2-weighted imaging. However, a particular part of PCNSL can demonstrate T2-weighted hyperintensity as other intracranial tumors. Moreover, normal high uptake of FDG in the basal ganglia, thalamus, and grey matter can mask underlying PCNSL in F-18-FDG PET. In order to promote the efficiency of diagnosis, the MRI-based or PET/CT-based radiomics models combining histograms with texture features in diagnosing glioma and brain metastases have been widely established. However, the diagnosing model for PCNSL has not been widely reported. The study was designed to investigate a machine-learning (ML) model based on multiple parameters of 2-deoxy-2-[18F]-floor-D-glucose (F-18-FDG) PET for differential diagnosis of PCNSL and metastases in the brain. Methods: Patients who underwent an F-18-FDG PET scan with untreated PCNSL or metastases in the brain were included between May 2016 and May 2022. A total of 126 lesions from 51 patients (43 patients with untreated brain metastases and eight patients with untreated PCNSL), including 14 lesions of PCNSL, and 112 metastatic lesions in the brain, met the inclusion criteria. PCNSL or brain metastasis was confirmed after pathology or clinical history. Principal component analysis (PCA) was used to decompose the datasets. Logistic regression (LR), support vector machine (SVM), and random forest classification (RFC) models were trained by two different groups of datasets, the group of multi-class features and the group of density features, respectively. The model with the highest mean precision score was selected. The testing sets and original data were used to examine the efficacy of models separately by using the weighted average F1 score and area under the curve (AUC) of the receiver operating characteristic curve (ROC). Results: The multi-class features-based RFC and SVM models reached identical weighted-average F1 scores in the testing set, and the score was 0.98. The AUCs of RFC and SVM models calculated from the testing set were 1.00 equally. Evaluated by the original dataset, the RFC model based on multi-class features performs better than the SVM model, whose weighted-average F1 scores of the RFC model calculated from the original data were 0.85 with an AUC of 0.93. Conclusions: The ML based on multi-class features of F-18-FDG PET exhibited the potential to distinguish PCNSL from brain metastases. The RFC models based on multi-class features provided comparatively high efficiency in our study.
C1 [Cui, Can; Hu, Yao; Zhao, Shuang; Hu, Yuxiao; Zhang, Jia] Nanjing Med Univ, CT Ctr, Dept PET, Jiangsu Canc Hosp, Nanjing 210009, Peoples R China.
   [Cui, Can; Hu, Yao; Zhao, Shuang; Hu, Yuxiao; Zhang, Jia] Nanjing Med Univ, Jiangsu Inst Canc Res, Nanjing 210009, Peoples R China.
   [Cui, Can; Hu, Yao; Zhao, Shuang; Hu, Yuxiao; Zhang, Jia] Nanjing Med Univ, Affiliated Canc Hosp, Nanjing 210009, Peoples R China.
   [Yao, Xiaochen; Xu, Lei] Nanjing Med Univ, Nanjing Hosp 1, Dept Nucl Med, Nanjing 210006, Peoples R China.
   [Chao, Yuelin] Nanjing Med Univ, Nanjing Hosp 1, Dept Cardiol, Nanjing 210006, Peoples R China.
C3 Nanjing Medical University; Nanjing Medical University; Nanjing Medical
   University; Nanjing Medical University; Nanjing Medical University
RP Hu, YX (corresponding author), Nanjing Med Univ, CT Ctr, Dept PET, Jiangsu Canc Hosp, Nanjing 210009, Peoples R China.; Hu, YX (corresponding author), Nanjing Med Univ, Jiangsu Inst Canc Res, Nanjing 210009, Peoples R China.; Hu, YX (corresponding author), Nanjing Med Univ, Affiliated Canc Hosp, Nanjing 210009, Peoples R China.
EM hyx_0102@yeah.net
RI Yan, Miaochen/JLL-5061-2023; Wang, zijun/JNS-5435-2023; Zhou,
   Hong/JKJ-1067-2023; chen, shuo bing/KHV-7129-2024; XU,
   Lin/JDM-5554-2023; Guo, Li/KCK-9540-2024; yan, yan/JVN-1800-2024
OI XU, Lin/0000-0003-1781-1638; Cui, Can/0000-0003-1139-0182
FU Jiangsu Provincial Cancer Hospital Science and Technology Development
   Fund [ZL202214]; Talents Program of Jiangsu Cancer Hospital [ZM202018]; 
   [YC201801]
FX This research was funded by The Jiangsu Provincial Cancer Hospital
   Science and Technology Development Fund (No. ZM202018); The Jiangsu
   Provincial Cancer Hospital Science and Technology Development Fund (No.
   ZL202214); and The Talents Program of Jiangsu Cancer Hospital (No.
   YC201801).
CR Baesens B., 2000, DTEW RES REP, V3, P1
   Ballabio D, 2015, CHEMOMETR INTELL LAB, V149, P1, DOI 10.1016/j.chemolab.2015.10.003
   Batista G.E, 2004, ACM SIGKDD explorations newsletter, V6, P20
   Boellaard R, 2015, EUR J NUCL MED MOL I, V42, P328, DOI 10.1007/s00259-014-2961-x
   Brastianos P.K., 2014, ENCY NEUROLOGICAL SC, V2nd ed., P971
   Breiman L., 2001, Machine Learning, V45, P5, DOI 10.1023/A:1010933404324
   Cao X, 2022, SCI REP-UK, V12, DOI 10.1038/s41598-022-09803-8
   Chawla NV, 2002, J ARTIF INTELL RES, V16, P321, DOI 10.1613/jair.953
   Collins GS, 2015, J CLIN EPIDEMIOL, V68, P112, DOI [10.7326/M14-0697, 10.1016/j.jclinepi.2014.11.010, 10.1002/bjs.9736, 10.1136/bmj.g7594, 10.1186/s12916-014-0241-z, 10.1038/bjc.2014.639, 10.1016/j.eururo.2014.11.025, 10.7326/M14-0698]
   Fox CP, 2019, BRIT J HAEMATOL, V184, P348, DOI 10.1111/bjh.15661
   Haldorsen IS, 2011, AM J NEURORADIOL, V32, P984, DOI 10.3174/ajnr.A2171
   Hashimoto-Roth E, 2022, BIOINFORMATICS, V38, P5326, DOI 10.1093/bioinformatics/btac649
   Jeni LA, 2013, INT CONF AFFECT, P245, DOI 10.1109/ACII.2013.47
   Jentzen W, 2007, J NUCL MED, V48, P108
   Ji WD, 2022, FRONT CARDIOVASC MED, V9, DOI 10.3389/fcvm.2022.928948
   Kang D, 2018, NEURO-ONCOLOGY, V20, P1251, DOI 10.1093/neuonc/noy021
   Kawai N, 2013, BIOMED RES INT, V2013, DOI 10.1155/2013/247152
   Kawai Nobuyuki, 2013, No Shinkei Geka, V41, P117
   Kernbach Julius M, 2022, Acta Neurochir Suppl, V134, P15, DOI 10.1007/978-3-030-85292-4_3
   Kong ZR, 2019, NEUROIMAGE-CLIN, V23, DOI 10.1016/j.nicl.2019.101912
   Küker W, 2005, J NEURO-ONCOL, V72, P169, DOI 10.1007/s11060-004-3390-7
   Kunimatsu A, 2018, MAGN RESON MED SCI, V17, P50, DOI 10.2463/mrms.mp.2017-0044
   Lemaître G, 2017, J MACH LEARN RES, V18
   Menard S, 2004, AM STAT, V58, P218, DOI 10.1198/000313004X946
   O'Neill BP, 2013, AM J HEMATOL, V88, P997, DOI 10.1002/ajh.23551
   Oommen T, 2008, MATH GEOSCI, V40, P409, DOI 10.1007/s11004-008-9156-6
   Orlhac F, 2015, PLOS ONE, V10, DOI 10.1371/journal.pone.0145063
   Pietrzak A, 2021, SCI REP-UK, V11, DOI 10.1038/s41598-021-98004-w
   Proescholdt MA, 2021, CANCERS, V13, DOI 10.3390/cancers13071616
   Puhakka I, 2022, BMC CANCER, V22, DOI 10.1186/s12885-022-09315-8
   Rao R. B., 2008, P 2008 SIAM INT C DA, P588, DOI [DOI 10.1137/1.9781611972788.54, https://doi.org/10.1137/1.9781611972788.54]
   Scheichel F, 2021, BMC CANCER, V21, DOI 10.1186/s12885-021-08515-y
   Suh CH, 2019, RADIOLOGY, V292, P440, DOI 10.1148/radiol.2019190133
   Suh HB, 2018, EUR RADIOL, V28, P3832, DOI 10.1007/s00330-018-5368-4
   Taha AA, 2015, BMC MED IMAGING, V15, DOI 10.1186/s12880-015-0068-x
   Takahashi K, 2022, APPL INTELL, V52, P4961, DOI 10.1007/s10489-021-02635-5
   Ullah Z, 2022, COMPUT INTEL NEUROSC, V2022, DOI 10.1155/2022/2557795
   van Griethuysen JJM, 2017, CANCER RES, V77, pE104, DOI 10.1158/0008-5472.CAN-17-0339
   Wang HY, 2022, AM J CANCER RES, V12, P152
   Wang K, 2020, EUR J NUCL MED MOL I, V47, P1400, DOI 10.1007/s00259-019-04604-0
   Wen PY, 1999, ONCOLOGY-NY, V13, P941
   Wu Chunzhi, 2022, BDE 2022: 2022 4th International Conference on Big Data Engineering, P122, DOI 10.1145/3538950.3538966
   Yamaguchi S, 2014, ANN NUCL MED, V28, P603, DOI 10.1007/s12149-014-0851-8
   Yang YH, 2019, NEUROSURG REV, V42, P185, DOI 10.1007/s10143-017-0906-0
   Zhao C, 2014, AM J NEURORADIOL, V35, P1058, DOI 10.3174/ajnr.A3718
NR 45
TC 4
Z9 4
U1 0
U2 7
PU MDPI
PI BASEL
PA ST ALBAN-ANLAGE 66, CH-4052 BASEL, SWITZERLAND
EI 2075-4426
J9 J PERS MED
JI J. Pers. Med.
PD MAR
PY 2023
VL 13
IS 3
AR 539
DI 10.3390/jpm13030539
PG 14
WC Health Care Sciences & Services; Medicine, General & Internal
WE Science Citation Index Expanded (SCI-EXPANDED)
SC Health Care Sciences & Services; General & Internal Medicine
GA C1PX5
UT WOS:000959732600001
PM 36983721
OA Green Published, gold
DA 2024-06-03
ER

PT J
AU Yamaguchi, J
   Ohka, F
   Lushun, C
   Motomura, K
   Aoki, K
   Takeuchi, K
   Nagata, Y
   Ito, S
   Mizutani, N
   Ohno, M
   Suzaki, N
   Takasu, S
   Seki, Y
   Kano, T
   Wakabayashi, K
   Oyama, H
   Kurahashi, S
   Tanahashi, K
   Hirano, M
   Shimizu, H
   Kitano, Y
   Maeda, S
   Yamazaki, S
   Wakabayashi, T
   Kondo, Y
   Natsume, A
   Saito, R
AF Yamaguchi, Junya
   Ohka, Fumiharu
   Lushun, Chalise
   Motomura, Kazuya
   Aoki, Kosuke
   Takeuchi, Kazuhito
   Nagata, Yuichi
   Ito, Satoshi
   Mizutani, Nobuhiko
   Ohno, Masasuke
   Suzaki, Noriyuki
   Takasu, Syuntaro
   Seki, Yukio
   Kano, Takahisa
   Wakabayashi, Kenichi
   Oyama, Hirofumi
   Kurahashi, Shingo
   Tanahashi, Kuniaki
   Hirano, Masaki
   Shimizu, Hiroyuki
   Kitano, Yotaro
   Maeda, Sachi
   Yamazaki, Shintaro
   Wakabayashi, Toshihiko
   Kondo, Yutaka
   Natsume, Atsushi
   Saito, Ryuta
TI <i>CD79B</i> Y196 mutation is a potent predictive marker for favorable
   response to R-MPV in primary central nervous system lymphoma
SO CANCER MEDICINE
LA English
DT Article
DE CD79B; MYD88; primary central nervous system lymphoma; rapid molecular
   diagnosis; R-MPV
ID INTERNATIONAL EXTRANODAL LYMPHOMA; WHOLE-BRAIN RADIOTHERAPY;
   METHOTREXATE; RITUXIMAB; MYD88; CHEMOTHERAPY; EXPRESSION; CYTARABINE;
   IBRUTINIB; THERAPY
AB BackgroundRituximab, high-dose methotrexate (HD-MTX), procarbazine and vincristine (R-MPV), has significantly prolonged the survival of patients with primary central nervous system lymphoma (PCNSL), but predictive factors for response to R-MPV have not yet been investigated. Herein, we investigated the correlation of MYD88 L265P and CD79B Y196 mutations, which are the most frequently found molecular alterations in PCNSL, with prognosis of patients with PCNSL treated with R-MPV. MethodsWe investigated the long-term clinical course and status of MYD88 and CD79B genes in 85 patients with PCNSL treated with R-MPV or HD-MTX treatment, and the correlation of these genetic mutations with prognosis. ResultsR-MPV achieved an excellent tumor control rate (61.6% and 69.9% of 5-year progression-free and overall survival rates, respectively). While MYD88 L265P mutation had no significant effect on survival, patients with CD79B Y196 mutations exhibited prolonged survival (p < 0.05). However, the association of CD79B Y196 mutation with a better prognosis was not observed in the HD-MTX cohort, which indicated that CD79B Y196 mutation was a predictive marker for a favorable response to R-MPV. Furthermore, we established an all-in-one rapid genotyping system for these genetic mutations. ConclusionsIn conclusion, CD79B Y196 mutation is a potent predictive marker for favorable response to R-MPV in PCNSL. The rapid identification of MYD88 L265P and CD79B Y196 mutations can be helpful not only for the accurate molecular diagnosis of PCNSL but also for the prediction of response to R-MPV.
C1 [Yamaguchi, Junya; Ohka, Fumiharu; Motomura, Kazuya; Aoki, Kosuke; Takeuchi, Kazuhito; Nagata, Yuichi; Tanahashi, Kuniaki; Hirano, Masaki; Shimizu, Hiroyuki; Kitano, Yotaro; Maeda, Sachi; Yamazaki, Shintaro; Wakabayashi, Toshihiko; Natsume, Atsushi; Saito, Ryuta] Nagoya Univ, Dept Neurosurg, Grad Sch Med, Nagoya, Aichi, Japan.
   [Lushun, Chalise] Nagoya Cent Hosp, Dept Neurosurg, Nagoya, Aichi, Japan.
   [Ito, Satoshi; Mizutani, Nobuhiko] Konan Kosei Hosp, Dept Neurosurg, Konan, Japan.
   [Ohno, Masasuke] Aichi Canc Ctr Hosp, Dept Neurosurg, Nagoya, Aichi, Japan.
   [Ohno, Masasuke; Suzaki, Noriyuki] Nagoya Med Ctr, Dept Neurosurg, Nagoya, Aichi, Japan.
   [Takasu, Syuntaro; Seki, Yukio] Nagoya Daini Hosp, Dept Neurosurg, Japanese Red Cross Aichi Med Ctr, Nagoya, Aichi, Japan.
   [Kano, Takahisa] Anjo Kosei Hosp, Dept Neurosurg, Anjo, Aichi, Japan.
   [Wakabayashi, Kenichi; Oyama, Hirofumi] Toyohashi Municipal Hosp, Dept Neurosurg, Toyohashi, Aichi, Japan.
   [Kurahashi, Shingo] Toyohashi Municipal Hosp, Dept Hematol & Oncol, Toyohashi, Aichi, Japan.
   [Wakabayashi, Toshihiko] Nagoya Kyoritsu Hosp, Dept Neurosurg, Nagoya, Aichi, Japan.
   [Kondo, Yutaka] Nagoya Univ, Div Canc Biol, Grad Sch Med, Nagoya, Aichi, Japan.
C3 Nagoya University; Aichi Cancer Center; Nagoya Medical Center; Japanese
   Red Cross Nagoya Daini Hospital; Nagoya University
RP Ohka, F (corresponding author), Nagoya Univ, Dept Neurosurg, Grad Sch Med, Showa Ku, 65 Tsurumai Cho, Nagoya, Aichi 4668550, Japan.
EM fohka@med.nagoya-u.ac.jp
RI Ohka, Fumiharu/A-3420-2016; Natsume, Atsushi/I-7364-2014; Motomura,
   Kazuya/AAF-8776-2021
OI Motomura, Kazuya/0000-0002-4376-1104; Takasu,
   Syuntaro/0000-0003-0718-9283; Saito, Ryuta/0000-0002-2484-1360
FU HORI SCIENCE AND ARTS FOUNDATION; Grants-in-Aid for Scientific Research
   [22K09223, 21H03039, 20H03511, 20K20598] Funding Source: KAKEN
FX THE HORI SCIENCE AND ARTS FOUNDATION
CR Abrey LE, 2006, J CLIN ONCOL, V24, P5711, DOI 10.1200/JCO.2006.08.2941
   Abrey LE, 2005, J CLIN ONCOL, V23, P5034, DOI 10.1200/JCO.2005.13.524
   Braggio E, 2015, CLIN CANCER RES, V21, P3986, DOI 10.1158/1078-0432.CCR-14-2116
   Chalise L, 2017, ANTICANCER RES, V37, P5215, DOI 10.21873/anticanres.11945
   Chapuy B, 2018, NAT MED, V24, P679, DOI 10.1038/s41591-018-0016-8
   Correa DD, 2007, ANN ONCOL, V18, P1145, DOI 10.1093/annonc/mdl464
   Davis RE, 2010, NATURE, V463, P88, DOI 10.1038/nature08638
   Drott K, 2018, BLOOD ADV, V2, P1386, DOI 10.1182/bloodadvances.2018019240
   Ferreri AJM, 2003, J CLIN ONCOL, V21, P266, DOI 10.1200/JCO.2003.09.139
   Ferreri AJM, 2016, LANCET HAEMATOL, V3, pE217, DOI 10.1016/S2352-3026(16)00036-3
   Fukumura K, 2016, ACTA NEUROPATHOL, V131, P865, DOI 10.1007/s00401-016-1536-2
   GLASS J, 1994, J NEUROSURG, V81, P188, DOI 10.3171/jns.1994.81.2.0188
   Gonzalez-Aguilar A, 2012, CLIN CANCER RES, V18, P5203, DOI 10.1158/1078-0432.CCR-12-0845
   Grommes C, 2017, CANCER DISCOV, V7, P1018, DOI 10.1158/2159-8290.CD-17-0613
   Hattori K, 2017, BRIT J HAEMATOL, V177, P492, DOI 10.1111/bjh.14080
   Houillier C, 2019, J CLIN ONCOL, V37, P823, DOI 10.1200/JCO.18.00306
   Kelly KR, 2018, CLIN CANCER RES, V24, P6150, DOI 10.1158/1078-0432.CCR-18-0286
   King RL, 2020, VIRCHOWS ARCH, V476, P647, DOI 10.1007/s00428-019-02698-3
   Kurimoto M, 2016, CANCER INVEST, V34, P12, DOI 10.3109/07357907.2015.1084001
   Lohr JG, 2012, P NATL ACAD SCI USA, V109, P3879, DOI 10.1073/pnas.1121343109
   Montesinos-Rongen M, 2011, ACTA NEUROPATHOL, V122, P791, DOI 10.1007/s00401-011-0891-2
   Morin RD, 2013, BLOOD, V122, P1256, DOI 10.1182/blood-2013-02-483727
   Morris PG, 2013, J CLIN ONCOL, V31, P3971, DOI 10.1200/JCO.2013.50.4910
   Motomura K, 2011, LEUKEMIA LYMPHOMA, V52, P2069, DOI 10.3109/10428194.2011.596967
   Nakamura T, 2016, NEUROPATH APPL NEURO, V42, P279, DOI 10.1111/nan.12259
   Narita Y, 2021, NEURO-ONCOLOGY, V23, P122, DOI 10.1093/neuonc/noaa145
   Nayyar N, 2019, BLOOD ADV, V3, P375, DOI 10.1182/bloodadvances.2018027672
   Ohka F, 2017, BRAIN TUMOR PATHOL, V34, P91, DOI 10.1007/s10014-017-0281-0
   Omuro A, 2015, BLOOD, V125, P1403, DOI 10.1182/blood-2014-10-604561
   Poulain S, 2015, BRIT J HAEMATOL, V170, P285, DOI 10.1111/bjh.13293
   Reddy A, 2017, CELL, V171, P481, DOI 10.1016/j.cell.2017.09.027
   Savage KJ, 2009, BLOOD, V114, P3533, DOI 10.1182/blood-2009-05-220095
   Shah GD, 2007, J CLIN ONCOL, V25, P4730, DOI 10.1200/JCO.2007.12.5062
   Takano S, 2018, WORLD NEUROSURG, V112, pE69, DOI 10.1016/j.wneu.2017.12.028
   Taphoorn MJB, 2010, EUR J CANCER, V46, P1033, DOI 10.1016/j.ejca.2010.01.012
   van Meerten T, 2006, CLIN CANCER RES, V12, P4027, DOI 10.1158/1078-0432.CCR-06-0066
   Wilson WH, 2015, NAT MED, V21, P922, DOI 10.1038/nm.3884
   Xu ZZ, 2013, ANN HEMATOL, V92, P1351, DOI 10.1007/s00277-013-1770-9
   Zheng M, 2017, NEUROPATHOLOGY, V37, P509, DOI 10.1111/neup.12405
   Zhou YY, 2018, NEOPLASIA, V20, P1059, DOI 10.1016/j.neo.2018.08.012
NR 40
TC 4
Z9 4
U1 1
U2 1
PU WILEY
PI HOBOKEN
PA 111 RIVER ST, HOBOKEN 07030-5774, NJ USA
SN 2045-7634
J9 CANCER MED-US
JI Cancer Med.
PD MAR
PY 2023
VL 12
IS 6
BP 7116
EP 7126
DI 10.1002/cam4.5512
EA DEC 2022
PG 11
WC Oncology
WE Science Citation Index Expanded (SCI-EXPANDED)
SC Oncology
GA C4NH8
UT WOS:000893572900001
PM 36478416
OA gold, Green Published
DA 2024-06-03
ER

PT J
AU Curry, LD
   Munker, R
   Li, N
   Yan, DL
   Pryor, P
   Nozad, S
   Keller, P
   Monohan, GP
   Iragavarapu, C
   Krem, MM
AF Curry, Lauren D.
   Munker, Reinhold
   Li, Ning
   Yan, Donglin
   Pryor, Paul
   Nozad, Sahar
   Keller, Patrick
   Monohan, Gregory P.
   Iragavarapu, Chaitanya
   Krem, Maxwell M.
TI Performance status, comorbidities, and cycles of methotrexate exert the
   greatest influence on outcomes of primary and secondary CNS lymphomas:
   the Lexington experience
SO ANNALS OF HEMATOLOGY
LA English
DT Article
DE Primary CNS lymphoma; Secondary CNS lymphoma; Prognosis; Risk factors;
   Methotrexate
ID NERVOUS-SYSTEM LYMPHOMA; STEM-CELL TRANSPLANTATION; HIGH-DOSE
   CHEMOTHERAPY; RITUXIMAB; PROPHYLAXIS; SURVIVAL; DLBCL
AB Primary central nervous system lymphoma (PCNSL) occurs primarily in older patients and has a worse prognosis than other extranodal lymphomas. Contemporary treatment is based on high-dose methotrexate (HD-MTX), which crosses the blood-brain barrier. Secondary CNS lymphoma (SCNSL) can occur concomitantly with systemic lymphoma or later at relapse and generally has a dismal outcome. We reviewed disease characteristics and outcomes of 103 patients (44 PCNSL and 59 SCNSL) treated at our center between 2015 and 2020. Median ages at diagnosis were 64 and 62 years, respectively. In both groups, diffuse large B cell lymphoma (DLBCL) was the major histologic type; in SCNSL, other types were also seen. SCNSL, in contrast with PCNSL, manifested with smaller tumors or cerebrospinal fluid positivity. For SCNSL the mean interval to brain involvement was 18 months (0-138). The overall survival had a trend to worse in SCNSL; median survival 11 months versus 61 months in PCNSL (p = 0.089). Progression-free survival was similar in both groups. A significant proportion of SCNSL patients with poor performance status could not obtain CNS-directed treatments. The strongest predictor of poor outcome was ECOG performance status 2 + at diagnosis for both groups. Charlson comorbidity index was predictive only for the PCNSL cohort. Tumor size was not prognostic for survival. The number of HD-MTX cycles correlated with survival, whereas the regimen itself and average cumulative dose of methotrexate did not play a role. Our study is in line with the recent literature and confirms ongoing challenges. We discuss how the outcomes of CNS lymphomas can be improved.
C1 [Curry, Lauren D.] Univ Kentucky, Coll Pharm, Lexington, KY 40536 USA.
   [Munker, Reinhold; Keller, Patrick; Monohan, Gregory P.; Iragavarapu, Chaitanya; Krem, Maxwell M.] Univ Kentucky, Dept Med, Lexington, KY 40536 USA.
   [Li, Ning; Yan, Donglin] Univ Kentucky, Canc Biostat, Lexington, KY 40536 USA.
   [Yan, Donglin] Univ Kentucky, Dept Diagnost Radiol, Lexington, KY 40536 USA.
   [Nozad, Sahar] Univ Kentucky, Dept Pathol, Lexington, KY 40536 USA.
   [Krem, Maxwell M.] VA Med Ctr, Kansas City, MO 64128 USA.
C3 University of Kentucky; University of Kentucky; University of Kentucky;
   University of Kentucky; University of Kentucky
RP Curry, LD (corresponding author), Univ Kentucky, Coll Pharm, Lexington, KY 40536 USA.; Munker, R; Krem, MM (corresponding author), Univ Kentucky, Dept Med, Lexington, KY 40536 USA.; Krem, MM (corresponding author), VA Med Ctr, Kansas City, MO 64128 USA.
EM CurryLaurenD@gmail.com; rmunker@uky.edu; maxwell.krem@va.gov
RI Nozad, Sahar/AGW-3075-2022
OI Li, Ning/0000-0002-9383-7381
FU NCI Cancer Support grant [P30 CA1777558]
FX This project involved the Biostatistics and Bioinformatics SRF and was
   supported by the NCI Cancer Support grant P30 CA1777558.
CR Ahmed G, 2021, BLOOD ADV, V5, P5626, DOI 10.1182/bloodadvances.2021005292
   Asano K, 2022, INT J CLIN ONCOL, V27, P77, DOI 10.1007/s10147-021-02042-3
   Bromberg JE, 2013, HAEMATOLOGICA, V98, P808, DOI 10.3324/haematol.2012.070839
   Chen C, 2023, HEMATOL ONCOL, V41, P248, DOI 10.1002/hon.2918
   Cho U, 2018, APPL IMMUNOHISTO M M, V26, P254, DOI 10.1097/PAI.0000000000000424
   Choi YS, 2020, BLOOD RES, V55, P58, DOI 10.5045/br.2020.S010
   El-Galaly TC, 2018, EUR J CANCER, V93, P57, DOI 10.1016/j.ejca.2018.01.073
   Fallah J, 2016, BLOOD ADV, V1, P112, DOI 10.1182/bloodadvances.2016000927
   Farrall AL, 2021, CANCERS, V13, DOI 10.3390/cancers13030403
   Ferreri AJM, 2009, LANCET, V374, P1512, DOI 10.1016/S0140-6736(09)61416-1
   Frontzek F, 2021, LANCET HAEMATOL, V8, pE267, DOI 10.1016/S2352-3026(21)00022-3
   Grommes C, 2019, NEURO-ONCOLOGY, V21, P296, DOI 10.1093/neuonc/noy192
   Houillier C, 2021, NEUROLOGY, V97, P628, DOI 10.1212/WNL.0000000000012515
   Houillier C, 2020, NEUROLOGY, V94, pE1027, DOI 10.1212/WNL.0000000000008900
   Joerger M, 2010, BRIT J CANCER, V102, P673, DOI 10.1038/sj.bjc.6605559
   Kaji FA, 2021, BRIT J HAEMATOL, V195, P561, DOI 10.1111/bjh.17747
   Lewis KL, 2021, BLOOD, V138, DOI 10.1182/blood-2021-146737
   Malecek MK, 2017, AM J HEMATOL, V92, P1156, DOI 10.1002/ajh.24864
   Marcus C, 2021, J CLIN NEUROSCI, V83, P49, DOI 10.1016/j.jocn.2020.11.031
   Morris PG, 2013, J CLIN ONCOL, V31, P3971, DOI 10.1200/JCO.2013.50.4910
   Orellana-Noia V, 2022, CURR TREAT OPTION ON, V23, P1443, DOI 10.1007/s11864-022-01017-4
   Renaud L, 2021, EUR J HAEMATOL, V107, P370, DOI 10.1111/ejh.13667
   Sarid N, 2021, J NEURO-ONCOL, V151, P211, DOI 10.1007/s11060-020-03654-x
   Schaff LR, 2022, BLOOD, V140, P971, DOI 10.1182/blood.2020008377
   Schmitz N, 2022, BLOOD, V139, P315, DOI 10.1182/blood.2021014043
   Scordo M, 2021, JAMA ONCOL, V7, P993, DOI 10.1001/jamaoncol.2021.1074
   Seidel S, 2022, LEUKEMIA LYMPHOMA, V63, P2905, DOI 10.1080/10428194.2022.2100371
   Siddiqi T, 2021, BLOOD ADV, V5, P4059, DOI 10.1182/bloodadvances.2020004106
   Sterling CH, 2021, TRANSPL CELL THER, V27, DOI 10.1016/j.jtct.2021.07.015
   Tabouret E, 2017, NEURO-ONCOLOGY, V19, P422, DOI 10.1093/neuonc/now238
   Tsang Mazie, 2021, Ann Lymphoma, V5, DOI 10.21037/aol-20-43
   Velasco R, 2020, J NEURO-ONCOL, V148, P545, DOI 10.1007/s11060-020-03547-z
   Villano JL, 2011, BRIT J CANCER, V105, P1414, DOI 10.1038/bjc.2011.357
   Wilson MR, 2020, BLOOD ADV, V4, P3586, DOI 10.1182/bloodadvances.2020002421
   Young PA, 2020, CL LYMPH MYELOM LEUK, V20, P468, DOI 10.1016/j.clml.2020.02.009
NR 35
TC 4
Z9 4
U1 0
U2 0
PU SPRINGER
PI NEW YORK
PA ONE NEW YORK PLAZA, SUITE 4600, NEW YORK, NY, UNITED STATES
SN 0939-5555
EI 1432-0584
J9 ANN HEMATOL
JI Ann. Hematol.
PD JAN
PY 2023
VL 102
IS 1
BP 141
EP 154
DI 10.1007/s00277-022-05018-z
EA NOV 2022
PG 14
WC Hematology
WE Science Citation Index Expanded (SCI-EXPANDED)
SC Hematology
GA 7M6CP
UT WOS:000882688800002
PM 36367559
DA 2024-06-03
ER

PT J
AU Wendler, J
   Fox, CP
   Valk, E
   Steinheber, C
   Fricker, H
   Isbell, LK
   Neumaier, S
   Okosun, J
   Scherer, F
   Ihorst, G
   Cwynarski, K
   Schorb, E
   Illerhaus, G
AF Wendler, Julia
   Fox, Christopher P.
   Valk, Elke
   Steinheber, Cora
   Fricker, Heidi
   Isbell, Lisa K.
   Neumaier, Simone
   Okosun, Jessica
   Scherer, Florian
   Ihorst, Gabriele
   Cwynarski, Kate
   Schorb, Elisabeth
   Illerhaus, Gerald
TI Optimizing MATRix as remission induction in PCNSL: de-escalated
   induction treatment in newly diagnosed primary CNS lymphoma
SO BMC CANCER
LA English
DT Article
DE Primary central nervous system lymphoma (PCNSL); High-dose chemotherapy
   (HCT); Autologous stem cell transplantation (ASCT); Toxicity;
   De-escalation
ID HIGH-DOSE CHEMOTHERAPY; INTERNATIONAL EXTRANODAL LYMPHOMA; STEM-CELL
   TRANSPLANT; ELDERLY-PATIENTS; TRIAL; CHEMOIMMUNOTHERAPY; CONSOLIDATION;
   RANDOMIZATION; METHOTREXATE; RADIOTHERAPY
AB Background: Primary diffuse large B-cell lymphoma (DLBCL) of the central nervous system (PCNSL) is a rare disorder with an increasing incidence over the past decades. High-level evidence has been reported for the MATRix regimen (high-dose methotrexate (HD-MTX), high-dose AraC (HD-AraC), thiotepa and rituximab) followed by high-dose chemotherapy and autologous stem cell transplantation (HCT-ASCT) supporting this approach to be considered a standard therapy in newly diagnosed PCNSL patients <= 70 years. However, early treatment-related toxicities (predominantly infectious complications), occurring in up to 28% per MATRix cycle, diminish its therapeutic success. Furthermore, sensitivity to first-line treatment is an independent prognostic factor for improved overall survival (OS) in PCNSL. Thus, patients achieving early partial remission (PR) after 2 cycles of MATRix might be over-treated with 4 cycles, in the context of consolidation HCT-ASCT.
   Methods: This is an open-label, multicentre, randomized phase III trial with two parallel arms. 326 immunocompetent patients with newly diagnosed PCNSL will be recruited from 37 German, 1 Austrian and 12 UK sites. Additional IELSG (International Extranodal Lymphoma Study Group) sites are planned. The objective is to demonstrate superiority of a de-escalated and optimised remission induction treatment strategy, followed by HCT-ASCT. Randomization (1:1) will be performed after completion of all screening procedures. Patients in Arm A (control treatment) will receive 4 cycles of MATRix. Patients in Arm B (experimental treatment) will receive a pre-phase (R/HD-MTX), followed by 2 cycles of MATRix. Patients in both arms achieving PR or better will proceed to HCT-ASCT (BCNU, thiotepa). The primary endpoint of the study is event-free-survival (EFS), defined as time from randomization to premature end of treatment due to any reason, lymphoma progression or death whichever occurs first. Secondary endpoints include OS, progression free survival (PFS), toxicity, neurocognitive impairment and quality of life. Minimal follow-up is 24 months.
   Discussion: Current treatment options for PCNSL in patients <= 70 years have improved remarkably over recent years. However, the potential efficacy benefits are offset by an increased incidence of short-term toxicities which can impact on treatment delivery and hence on survival outcomes. In patients <= 70 years with newly diagnosed PCNSL addressing the need to reduce treatment-related toxicity by de-escalating and optimising the induction phase of treatment, is a potentially attractive treatment strategy.
C1 [Wendler, Julia; Illerhaus, Gerald] Klinikum Stuttgart, Clin Hematol Oncol & Palliat Care, Kriegsbergstr 60, D-70174 Stuttgart, Germany.
   [Fox, Christopher P.] Nottingham Univ Hosp NHS Trust, Russell Ctr Clin Haematol, City Campus,Hucknall Rd, Nottingham NG5 1PB, England.
   [Valk, Elke; Steinheber, Cora; Neumaier, Simone] Klinikum Stuttgart, Stuttgart Canc Ctr Tumorzentrum Eva Mayer Stihl, Kriegsbergstr 60, D-70174 Stuttgart, Germany.
   [Fricker, Heidi; Isbell, Lisa K.; Scherer, Florian; Schorb, Elisabeth] Univ Freiburg, Med Ctr, Fac Med, Dept Med 1, Hugstetter Str 55, D-79106 Freiburg, Germany.
   [Okosun, Jessica] Queen Mary Univ London, Ctr Haematooncol, Barts Canc Inst, London, England.
   [Ihorst, Gabriele] Univ Freiburg, Fac Med & Med Ctr, Clin Trials Unit, Elsasser Str 2, D-79110 Freiburg, Germany.
   [Cwynarski, Kate] Univ Coll London Hosp, NHS Fdn Trust, Dept Haematol, London, England.
C3 Klinikum Stuttgart; Nottingham University Hospital NHS Trust; Nottingham
   City Hospital; Klinikum Stuttgart; University of Freiburg; University of
   London; Queen Mary University London; University of Freiburg; Oxford
   University Hospitals NHS Foundation Trust; University College London
   Hospitals NHS Foundation Trust; University of London; University College
   London
RP Illerhaus, G (corresponding author), Klinikum Stuttgart, Clin Hematol Oncol & Palliat Care, Kriegsbergstr 60, D-70174 Stuttgart, Germany.
EM g.illerhaus@klinikum-stuttgart.de
RI Wendler, Julia S/IYT-3112-2023; Ihorst, Gabriele/AAA-7445-2021; Scherer,
   Florian/JTT-6048-2023
OI Fox, Christopher Paul/0000-0002-6322-9254; Neumaier,
   Simone/0009-0005-0215-8105
FU Federal Department of Education and Research (BMBF/DLR)
FX The trial is publicly funded by the Federal Department of Education and
   Research (BMBF/DLR) and has undergone full peer review at the funding
   body as part of the grant application process. Study design, data
   collection and analysis as well as manuscript preparation are performed
   by the principal investigator and his scientific collaboration partners.
   The funding body does not participate in data analysis and publication.
CR Abrey LE, 2005, J CLIN ONCOL, V23, P5034, DOI 10.1200/JCO.2005.13.524
   Carrabba MG, 2010, EXPERT OPIN PHARMACO, V11, P1263, DOI 10.1517/14656561003767456
   Ferreri AJM, 2017, LANCET HAEMATOL, V4, pE510, DOI 10.1016/S2352-3026(17)30174-6
   Ferreri AJM, 2016, LANCET HAEMATOL, V3, pE217, DOI 10.1016/S2352-3026(16)00036-3
   Illerhaus G, 2007, HAEMATOLOGICA, V93, P147, DOI 10.3324/haematol.11771
   Illerhaus G, 2006, J CLIN ONCOL, V24, P3865, DOI 10.1200/JCO.2006.06.2117
   Kasenda B, 2015, ANN ONCOL, V26, P608, DOI 10.1093/annonc/mdv002
   Langner-Lemercier S, 2016, NEURO-ONCOLOGY, V18, P1297, DOI 10.1093/neuonc/now033
   Olson JE, 2002, CANCER, V95, P1504, DOI 10.1002/cncr.10851
   Peyrade F, 2017, LANCET HAEMATOL, V4, pE46, DOI 10.1016/S2352-3026(16)30171-5
   Pfreundschuh M, 2004, BLOOD, V104, P634, DOI 10.1182/blood-2003-06-2095
   Schorb E, 2020, BLOOD ADV, V4, P3378, DOI 10.1182/bloodadvances.2020002064
   Schorb E, 2020, BRIT J HAEMATOL, V189, P879, DOI 10.1111/bjh.16451
   Schorb E, 2016, BMC CANCER, V16, DOI 10.1186/s12885-016-2311-4
   Scordo M, 2021, JAMA ONCOL, V7, P993, DOI 10.1001/jamaoncol.2021.1074
   Soussain C, 2008, J CLIN ONCOL, V26, P2512, DOI 10.1200/JCO.2007.13.5533
NR 16
TC 4
Z9 4
U1 0
U2 1
PU BMC
PI LONDON
PA CAMPUS, 4 CRINAN ST, LONDON N1 9XW, ENGLAND
EI 1471-2407
J9 BMC CANCER
JI BMC Cancer
PD SEP 10
PY 2022
VL 22
IS 1
AR 971
DI 10.1186/s12885-022-09723-w
PG 9
WC Oncology
WE Science Citation Index Expanded (SCI-EXPANDED)
SC Oncology
GA 4L1FW
UT WOS:000852382200005
PM 36088292
OA Green Published, gold
DA 2024-06-03
ER

PT J
AU Postnov, A
   Toutain, J
   Pronin, I
   Valable, S
   Gourand, F
   Kalaeva, D
   Vikhrova, N
   Pyzhik, E
   Guillouet, S
   Kobyakov, G
   Khokholova, E
   Pitskhelauri, D
   Usachev, D
   Maryashev, S
   Rizhova, M
   Potapov, A
   Derlon, JM
AF Postnov, Andrey
   Toutain, Jerome
   Pronin, Igor
   Valable, Samuel
   Gourand, Fabienne
   Kalaeva, Diana
   Vikhrova, Nina
   Pyzhik, Elena
   Guillouet, Stephane
   Kobyakov, Grigoriy
   Khokholova, Ekaterina
   Pitskhelauri, David
   Usachev, Dmitry
   Maryashev, Sergey
   Rizhova, Marina
   Potapov, Alexander
   Derlon, Jean-Michel
TI First-in-Man Noninvasive Initial Diagnostic Approach of Primary CNS
   Lymphoma Versus Glioblastoma Using PET With <SUP>18</SUP>F-Fludarabine
   and l-[methyl-<SUP>11</SUP>C]Methionine
SO CLINICAL NUCLEAR MEDICINE
LA English
DT Article
DE PET; primary brain lymphoma; glioblastoma; F-18-fludarabine;
   C-11-methionine
ID IMMUNOCOMPETENT PATIENTS; DIFFERENTIATION; MULTIFORME
AB Objectives This study sought to assess F-18-fludarabine (F-18-FLUDA) PET/CT's ability in differentiating primary central nervous system lymphomas (PCNSLs) from glioblastoma multiformes (GBMs). Patients and Methods Patients harboring either PCNSL (n = 8) before any treatment, PCNSL treated using corticosteroids (PCNSLh; n = 10), or GBM (n = 13) were investigated with conventional MRI and PET/CT, using C-11-MET and F-18-FLUDA. The main parameters measured with each tracer were SUVT and T/N ratios for the first 30 minutes of C-11-MET acquisition, as well as at 3 different times after F-18-FLUDA injection. The early F-18-FLUDA uptake within the first minute of injection was equally considered, whereas this parameter was combined with the later uptakes to obtain R FLUDA 2 and R FLUDA 3 ratios. Results No significant differences in C-11-MET uptakes were observed among PCNSL, PCNSLh, and GBM. With F-18-FLUDA, a clear difference in dynamic GBM uptake was observed, which decreased over time after an early maximum, as compared with that of PCNSL, which steadily increased over time, PCNSLh exhibiting intermediate values. The most discriminative parameters consisting of R FLUDA 2 and R FLUDA 3 integrated the early tracer uptake (first 60 seconds), thereby provided 100% specificity and sensitivity. Conclusions F-18-FLUDA was shown to likely be a promising radiopharmaceutical for differentiating PCNSL from other malignancies, although a pretreatment with corticosteroids might compromise this differential diagnostic ability. The diagnostic role of F-18-FLUDA should be further investigating, along with its potential of defining therapeutic strategies in patients with PCNSL, while assessing the treatments' effectiveness.
C1 [Postnov, Andrey; Pronin, Igor; Kalaeva, Diana; Vikhrova, Nina; Pyzhik, Elena; Kobyakov, Grigoriy; Khokholova, Ekaterina; Pitskhelauri, David; Usachev, Dmitry; Maryashev, Sergey; Rizhova, Marina; Potapov, Alexander; Derlon, Jean-Michel] NN Burdenko Natl Med Res Ctr Neurosurg, Moscow, Russia.
   [Postnov, Andrey; Kalaeva, Diana] Natl Res Nucl Univ MEPhI, Moscow, Russia.
   [Postnov, Andrey] PN Lebedev Phys Inst, Moscow, Russia.
   [Toutain, Jerome; Valable, Samuel; Derlon, Jean-Michel] UNICAEN, Normandie Univ, CNRS, ISTCT, Caen, France.
   [Gourand, Fabienne; Guillouet, Stephane] UNICAEN, Normandie Univ, CEA, CNRS,ISTCT LDM TEP Grp,GIP CYCERON, Caen, France.
C3 Russian Academy of Medical Sciences; N.N.Burdenko National Medical
   Research Center of Neurosurgery; National Research Nuclear University
   MEPhI (Moscow Engineering Physics Institute); Russian Academy of
   Sciences; Russian Academy of Science Lebedev Physical Institute; Centre
   National de la Recherche Scientifique (CNRS); Universite de Caen
   Normandie; Universite de Caen Normandie; Centre National de la Recherche
   Scientifique (CNRS); CEA
RP Derlon, JM (corresponding author), UNICAEN, Normandie Univ, CNRS, ISTCT,GIP CYCERON, Bd Henri Becquerel,BP5229, FR-14074 Caen, France.
EM postnov.email@gmail.com; toutain@cyceron.fr; pronin@nsi.ru;
   valable@cyceron.fr; gourand@cyceron.fr; DKalaeva@nsi.ru;
   nina.vikhrova@gmail.com; epyzhik@nsi.ru; guillouet@cyceron.fr;
   GKobiakov@nsi.ru; ekhokhlova@nsi.ru; Dav@nsi.ru; DOusachev@nsi.ru;
   smaryashev@gmail.com; MRizhova@nsi.ru; derlon.jm@gmail.fr
RI Kalaeva, Diana/ABD-2552-2022; Derlon, Jean-Michel/L-1721-2015
OI Kalaeva, Diana/0000-0001-8719-2225; 
FU RFBR [18-29-01044]; French National Agency for Research "Investissements
   d'Avenir" [ANR-11-LABEX-0018-01]
FX The study was supported by the RFBR grant 18-29-01044 and the French
   National Agency for Research "Investissements d'Avenir" n degrees
   ANR-11-LABEX-0018-01.
CR Anderson VR, 2007, DRUGS, V67, P1633, DOI 10.2165/00003495-200767110-00008
   [Anonymous], 2007, ACTA NEUROPATHOL, DOI DOI 10.1007/s00401-007-0243-4
   Barajas RF., 2021, NEURO-ONCOLOGY, VXX, P1
   Chantepie S, 2018, J NUCL MED, V59, P1380, DOI 10.2967/jnumed.117.206920
   COMAR D, 1976, EUR J NUCL MED, V1, P11
   Costantini DL, 2016, INT J MOL IMAGING, V2016
   Derlon JM, 2000, EUR J NUCL MED, V27, P778, DOI 10.1007/s002590000260
   Dhilly M, 2014, MOL IMAGING BIOL, V16, P118, DOI 10.1007/s11307-013-0659-2
   Guillouet S, 2014, MOL IMAGING BIOL, V16, P28, DOI 10.1007/s11307-013-0657-4
   Haldorsen IS, 2011, AM J NEURORADIOL, V32, P984, DOI 10.3174/ajnr.A2171
   Herhaus P, 2020, J NUCL MED, V61, DOI 10.2967/jnumed.120.241703
   Hoang-Xuan K, 2015, LANCET ONCOL, V16, pE322, DOI 10.1016/S1470-2045(15)00076-5
   Hovhannisyan N, 2018, THERANOSTICS, V8, P4563, DOI 10.7150/thno.26754
   Hovhannisyan N, 2016, MOL PHARMACEUT, V13, P2136, DOI 10.1021/acs.molpharmaceut.6b00050
   Kawai N, 2010, J NEURO-ONCOL, V100, P225, DOI 10.1007/s11060-010-0182-0
   Kawase Y, 2011, MOL IMAGING BIOL, V13, P1284, DOI 10.1007/s11307-010-0447-1
   Kosaka N, 2008, AM J ROENTGENOL, V190, pW365, DOI 10.2214/AJR.07.2660
   Lapa C, 2016, THERANOSTICS, V6, P428, DOI 10.7150/thno.13986
   Makino K, 2011, ANN NUCL MED, V25, P432, DOI 10.1007/s12149-011-0483-1
   OGAWA T, 1994, RADIOGRAPHICS, V14, P101, DOI 10.1148/radiographics.14.1.8128041
   Okada Y, 2012, CLIN NUCL MED, V37, P843, DOI 10.1097/RLU.0b013e318262af48
   Quincoces G, 2010, APPL RADIAT ISOTOPES, V68, P2298, DOI 10.1016/j.apradiso.2010.07.003
   Yamashita K, 2013, NEURORADIOLOGY, V55, P135, DOI 10.1007/s00234-012-1089-6
   Zhou WY, 2018, EUR J RADIOL, V104, P26, DOI 10.1016/j.ejrad.2018.04.020
   Zou YR, 2017, ONCOTARGET, V8, P41518, DOI 10.18632/oncotarget.17456
NR 25
TC 4
Z9 4
U1 1
U2 6
PU LIPPINCOTT WILLIAMS & WILKINS
PI PHILADELPHIA
PA TWO COMMERCE SQ, 2001 MARKET ST, PHILADELPHIA, PA 19103 USA
SN 0363-9762
EI 1536-0229
J9 CLIN NUCL MED
JI Clin. Nucl. Med.
PD AUG
PY 2022
VL 47
IS 8
BP 699
EP 706
DI 10.1097/RLU.0000000000004238
PG 8
WC Radiology, Nuclear Medicine & Medical Imaging
WE Science Citation Index Expanded (SCI-EXPANDED)
SC Radiology, Nuclear Medicine & Medical Imaging
GA 2S2FO
UT WOS:000821613800019
PM 35485864
OA Green Submitted
DA 2024-06-03
ER

PT J
AU Kim, HG
   Kim, MS
   Lee, YS
   Lee, EH
   Kim, DC
   Lee, SH
   Kim, YZ
AF Kim, Hoon Gi
   Kim, Minseok S.
   Lee, Young Sam
   Lee, Eun Hee
   Kim, Dae Cheol
   Lee, Sung-Hun
   Kim, Young Zoon
TI Hypo-trimethylation of Histone H3 Lysine 4 and Hyper-tri/dimethylation
   of Histone H3 Lysine 27 as Epigenetic Markers of Poor Prognosis in
   Patients with Primary Central Nervous System Lymphoma
SO CANCER RESEARCH AND TREATMENT
LA English
DT Article
DE Epigenome; Histone; Central nervous system; Lymphoma; Methylation;
   Prognosis
ID GENES
AB Purpose This study aimed to investigate the methylation status of major histone modification sites in primary central nervous system lymphoma (PCNSL) samples and examine their prognostic roles in patients with PCNSL.
   Materials and Methods Between 2007 and 2020, 87 patients were histopathologically diagnosed with PCNSL. We performed immunohistochemical staining of the formalin-fixed paraffin-embedded samples of PCNSL for major histone modification sites, such as H3K4, H3K9, H3K27, H3K14, and H3K36. After detection of meaningful methylation sites, we examined histone modification enzymes that induce methylation or demethylation at each site using immunohistochemical staining. The meaningful immunoreactivity was validated by western blotting using fresh tissue of PCNSL.
   Results More frequent recurrences were found in hypomethylation of H3K4me3 (p=0.004) and hypermethylation of H3K27me2 (p < 0.001) and H3K27me3 (p=0.002). These factors were also statistically related to short PFS and overall survival in the univariate and multivariate analyses. Next, histone modification enzymes inducing the demethylation of H3K4 (lysine-specific demethylase-1/2 and Jumonji AT-rich interactive domain [JARID] 1A-D]) and methylation of H3K27 (enhancer of zeste homolog [EZH]-1/2) were immunohistochemically stained. Among them, the immunoreactivity of JARID1A inversely associated with the methylation status of H3K4me3 (R-2=-1.431), and immunoreactivity of EZH2 was directly associated with the methylation status of H3K27me2 (R-2=0.667) and H3K27me3 (R-2=0.604). These results were validated by western blotting in fresh PCNSL samples.
   Conclusion Our study suggests that hypomethylation of H3K4me3 and hypermethylation of H3K27me2 and H3K27me3 could be associated with poor outcomes in patients with PCNSL and that these relationships are modified by JARID1A and EZH2.
C1 [Kim, Hoon Gi; Kim, Young Zoon] Sungkyunkwan Univ, Samsung Changwon Hosp, Div Neurooncol, Sch Med, 158 Paryong Ro, Chang Won 51353, South Korea.
   [Kim, Hoon Gi; Kim, Young Zoon] Sungkyunkwan Univ, Samsung Changwon Hosp, Dept Neurosurg, Sch Med, 158 Paryong Ro, Chang Won 51353, South Korea.
   [Kim, Minseok S.; Lee, Young Sam] Daegu Gyeongbuk Inst Sci & Technol, Dept New Biol, Daegu, South Korea.
   [Kim, Minseok S.] Daegu Gyeongbuk Inst Sci & Technol, Translat Respons Med Ctr, Daegu, South Korea.
   [Lee, Young Sam] Daegu Gyeongbuk Inst Sci & Technol, Well Aging Res Ctr, Div Biotechnol, Daegu, South Korea.
   [Lee, Eun Hee] Sungkyunkwan Univ, Samsung Changwon Hosp, Dept Pathol, Sch Med, Chang Won, South Korea.
   [Kim, Dae Cheol] Dong A Univ, Dong A Univ Hosp, Dept Pathol, Coll Med, Busan, South Korea.
   [Lee, Sung-Hun] Clinomics Inc, Canc Res Inst, Suwon, South Korea.
C3 Sungkyunkwan University (SKKU); Sungkyunkwan University (SKKU); Daegu
   Gyeongbuk Institute of Science & Technology (DGIST); Daegu Gyeongbuk
   Institute of Science & Technology (DGIST); Daegu Gyeongbuk Institute of
   Science & Technology (DGIST); Sungkyunkwan University (SKKU); Samsung
   Medical Center; Dong A University
RP Kim, YZ (corresponding author), Sungkyunkwan Univ, Samsung Changwon Hosp, Div Neurooncol, Sch Med, 158 Paryong Ro, Chang Won 51353, South Korea.; Kim, YZ (corresponding author), Sungkyunkwan Univ, Samsung Changwon Hosp, Dept Neurosurg, Sch Med, 158 Paryong Ro, Chang Won 51353, South Korea.
EM yzkim@skku.edu
FU National Research Foundation of Korea (NRF) - Korean Government (The
   Ministry of Science and ICT) [NRF 2019R 1F1A 1054681]; Sungkyun Research
   Fund, Sungkyunkwan University; Samsung Changwon Hospital Research Fund
FX This research was supported by the National Research Foundation of Korea
   (NRF) grant funded by the Korean Government (The Ministry of Science and
   ICT) (Grant No. NRF 2019R 1F1A 1054681). This paper was also financially
   supported by Sungkyun Research Fund, Sungkyunkwan University (2016) and
   Samsung Changwon Hospital Research Fund (2020).
CR Arber DA, 2016, BLOOD, V127, P2391, DOI 10.1182/blood-2016-03-643544
   Bakhshi TJ, 2020, BLOOD CANCER J, V10, DOI 10.1038/s41408-020-00389-w
   Béguelin W, 2017, NAT COMMUN, V8, DOI 10.1038/s41467-017-01029-x
   Christensen J, 2007, CELL, V128, P1063, DOI 10.1016/j.cell.2007.02.003
   de Oliveira DE, 2010, TRENDS MICROBIOL, V18, P248, DOI 10.1016/j.tim.2010.04.001
   Dho Yun-Sik, 2017, Brain Tumor Res Treat, V5, P16, DOI 10.14791/btrt.2017.5.1.16
   Easwaran H, 2014, MOL CELL, V54, P716, DOI 10.1016/j.molcel.2014.05.015
   Ferreri AJM, 2003, J CLIN ONCOL, V21, P266, DOI 10.1200/JCO.2003.09.139
   Graham MS, 2020, INT J MOL SCI, V21, DOI 10.3390/ijms21197193
   Harmeyer KM, 2017, TRENDS CANCER, V3, P713, DOI 10.1016/j.trecan.2017.08.004
   Hoang-Xuan K, 2015, LANCET ONCOL, V16, pE322, DOI 10.1016/S1470-2045(15)00076-5
   Hou JL, 2012, AM J TRANSL RES, V4, P247
   Hyun K, 2017, EXP MOL MED, V49, DOI 10.1038/emm.2017.11
   King RL, 2020, VIRCHOWS ARCH, V476, P647, DOI 10.1007/s00428-019-02698-3
   Li BH, 2019, J HEMATOL ONCOL, V12, DOI 10.1186/s13045-019-0814-6
   Lue JK, 2018, CURR HEMATOL MALIG R, V13, P369, DOI 10.1007/s11899-018-0466-6
   Mao SF, 1997, ONCOGENE, V14, P1531, DOI 10.1038/sj.onc.1200988
   Mead GM, 2000, CANCER, V89, P1359, DOI 10.1002/1097-0142(20000915)89:6<1359::AID-CNCR21>3.0.CO;2-9
   Morin RD, 2011, NATURE, V476, P298, DOI 10.1038/nature10351
   Murata T, 2012, J VIROL, V86, P4752, DOI 10.1128/JVI.06768-11
   O'Neill BP, 2013, AM J HEMATOL, V88, P997, DOI 10.1002/ajh.23551
   Schmitz R, 2018, NEW ENGL J MED, V378, P1396, DOI 10.1056/NEJMoa1801445
   Schwartzentruber J, 2012, NATURE, V482, P226, DOI [10.1038/nature10833, 10.1007/s13311-012-0137-6]
   Sheikhzadeh F, 2018, PLOS ONE, V13, DOI 10.1371/journal.pone.0190783
   Tateishi K, 2021, BRAIN TUMOR PATHOL, V38, P173, DOI 10.1007/s10014-021-00408-z
   Wagener N, 2010, BMC CANCER, V10, DOI 10.1186/1471-2407-10-524
   Wu G, 2012, NAT GENET, V44, P251, DOI 10.1038/ng.1102
   Yang GJ, 2021, J HEMATOL ONCOL, V14, DOI 10.1186/s13045-021-01041-1
   Zhao X, 2013, LEUKEMIA, V27, P2341, DOI 10.1038/leu.2013.94
NR 29
TC 4
Z9 5
U1 0
U2 1
PU KOREAN CANCER ASSOCIATION
PI SEOUL
PA RM 1824, GWANGHWAMUN OFFICIA, 92 SAEMUNAN-RO, JONGNO-GU, SEOUL, 110-999,
   SOUTH KOREA
SN 1598-2998
EI 2005-9256
J9 CANCER RES TREAT
JI Cancer Res. Treat.
PD JUL
PY 2022
VL 54
IS 3
BP 690
EP 708
DI 10.4143/crt.2021.1121
PG 19
WC Oncology
WE Science Citation Index Expanded (SCI-EXPANDED)
SC Oncology
GA 4M5ET
UT WOS:000853347100007
PM 34793663
OA gold, Green Published
DA 2024-06-03
ER

PT J
AU Lo, YT
   Lim, VY
   Ng, M
   Tan, YH
   Chiang, JB
   Chang, EWY
   Chan, JY
   Poon, EYL
   Somasundaram, N
   Rashid, MFB
   Tao, MR
   Lim, ST
   Yang, VS
AF Lo, Yu Tung
   Lim, Vivian Yujing
   Ng, Melissa
   Tan, Ya Hwee
   Chiang, Jianbang
   Chang, Esther Wei Yin
   Chan, Jason Yongsheng
   Poon, Eileen Yi Ling
   Somasundaram, Nagavalli
   Bin Harunal Rashid, Mohamad Farid
   Tao, Miriam
   Lim, Soon Thye
   Yang, Valerie Shiwen
TI A Prognostic Model Using Post-Steroid Neutrophil-Lymphocyte Ratio
   Predicts Overall Survival in Primary Central Nervous System Lymphoma
SO CANCERS
LA English
DT Article
DE PCNSL; lymphoma; hematological index; nlr; prognosis
ID PRIMARY CEREBRAL LYMPHOMA; NON-HODGKINS-LYMPHOMA; PRIMARY CNS LYMPHOMA;
   RADIOTHERAPY; REMISSION; RITUXIMAB; CHEMOTHERAPY; PREDNISONE;
   MECHANISMS; THERAPY
AB Simple Summary Hematological indices such as neutrophil-lymphocyte ratio (NLR) have been found to be prognostic for survival outcomes, with higher NLR portending a worse prognosis in primary central nervous system lymphomas (PCNSLs) and other cancers. However, corticosteroids, commonly used for reducing cerebral edema, as well as being a part of systemic treatment, subsequently alter the balance of neutrophil and lymphocyte composition in the peripheral circulation. We hypothesized that the response to corticosteroids may correlate with the response of PCNSL to systemic treatment and survival. We, therefore, investigated the NLR before and after steroids, and found that higher post-steroid NLR was paradoxically correlated with better survival. We thus developed a new decision-tree-based prognostic score using age, post-steroid NLR and pre-steroid NLR, and showed that it stratified patients into three risk profiles that predicted overall survival with good discrimination and calibration in patient cohorts across two different centers. Background: Ratios of differential blood counts (hematological indices, HIs) had been identified as prognostic variables in various cancers. In primary central nervous system lymphomas (PCNSLs), higher baseline neutrophil-lymphocyte ratio (NLR) in particular was found to portend a worse overall survival. However, it was often observed that differential counts shift drastically following steroid administration. Moreover, steroids are an important part of the arsenal against PCNSL due to its potent lymphotoxic effects. We showed that the effect of steroids on differential blood cell counts and HIs could be an early biomarker for subsequent progression-free (PFS) and overall survival (OS). Methods: This study retrospectively identified all adult patients who received a brain biopsy from 2008 to 2019 and had histologically confirmed PCNSL, and included only those who received chemoimmunotherapy, with documented use of corticosteroids prior to treatment induction. Different blood cell counts and HIs were calculated at three time-points: baseline (pre steroid), pre chemoimmunotherapy (post steroid) and post chemoimmunotherapy. Tumor progression and survival data were collected and analyzed through Kaplan-Meier estimates and Cox regression. We then utilized selected variables found to be significant on Kaplan-Meier analysis to generate a decision-tree prognostic model, the NNI-NCCS score. Results: A total of 75 patients who received chemoimmunotherapy were included in the final analysis. For NLR, OS was longer with higher pre-chemoimmunotherapy (post-steroid) NLR (dichotomized at NLR >= 4.0, HR 0.42, 95% CI: 0.21-0.83, p = 0.01) only. For platelet-lymphocyte ratio (PLR) and lymphocyte-monocyte ratio (LMR), OS was better for lower post-chemoimmunotherapy PLR (dichotomized at PLR >= 241, HR 2.27, 95% CI: 1.00 to 5.18, p = 0.05) and lower pre-chemoimmunotherapy (post-steroid) LMR (dichotomized at LMR >= 25.7, HR 2.17, 95% CI: 1.10 to 4.31, p = 0.03), respectively, only. The decision-tree model using age <= 70, post-steroid NLR >4.0, and pre-steroid (baseline) NLR <2.5 and the division of patients into three risk profiles-low, medium, and high-achieved good accuracy (area-under-curve of 0.78), with good calibration (Brier score: 0.16) for predicting 2-year overall survival. Conclusion: We found that post-steroid NLR, when considered together with baseline NLR, has prognostic value, and incorporation into a prognostic model allowed for accurate and well-calibrated stratification into three risk groups.
C1 [Lo, Yu Tung] Natl Neurosci Inst, Dept Neurosurg, 11 Jalan Tan Tock Seng, Singapore 308433, Singapore.
   [Lo, Yu Tung] Singapore Gen Hosp, Dept Neurosurg, Outram Rd, Singapore 169608, Singapore.
   [Lim, Vivian Yujing; Yang, Valerie Shiwen] ASTAR, Translat Precis Oncol Lab, Inst Mol & Cell Biol IMCB, 61 Biopolis Dr, Singapore 138673, Singapore.
   [Ng, Melissa] ASTAR, Singapore Immunol Network SIgN, 8A Biomed Grove, Singapore 138648, Singapore.
   [Tan, Ya Hwee; Chiang, Jianbang; Chang, Esther Wei Yin; Chan, Jason Yongsheng; Poon, Eileen Yi Ling; Somasundaram, Nagavalli; Bin Harunal Rashid, Mohamad Farid; Tao, Miriam; Lim, Soon Thye; Yang, Valerie Shiwen] Natl Canc Ctr Singapore, Div Med Oncol, 11 Hosp Crescent, Singapore 169610, Singapore.
   [Chan, Jason Yongsheng; Somasundaram, Nagavalli; Bin Harunal Rashid, Mohamad Farid; Tao, Miriam; Lim, Soon Thye; Yang, Valerie Shiwen] Duke NUS Med Sch, Oncol Acad Clin Program, 8 Coll Rd, Singapore 169857, Singapore.
C3 National Neuroscience Institute (NNI); Tan Tock Seng Hospital; Singapore
   General Hospital; Agency for Science Technology & Research (A*STAR);
   A*STAR - Institute of Molecular & Cell Biology (IMCB); Agency for
   Science Technology & Research (A*STAR); A*STAR - Singapore Immunology
   Network (SIgN); National Cancer Centre Singapore (NCCS); National
   University of Singapore
RP Yang, VS (corresponding author), ASTAR, Translat Precis Oncol Lab, Inst Mol & Cell Biol IMCB, 61 Biopolis Dr, Singapore 138673, Singapore.; Yang, VS (corresponding author), Natl Canc Ctr Singapore, Div Med Oncol, 11 Hosp Crescent, Singapore 169610, Singapore.; Yang, VS (corresponding author), Duke NUS Med Sch, Oncol Acad Clin Program, 8 Coll Rd, Singapore 169857, Singapore.
EM yutung.lo@mohh.com.sg; limvyj@imcb.a-star.edu.sg;
   melissa_ng@immunol.a-star.edu.sg; tan.ya.hwee@singhealth.com.sg;
   chiang.jianbang@singhealth.com.sg; esther.chang.w.y@singhealth.com.sg;
   jason.chan.y.s@singhealth.com.sg; eileen.poon.y.l@singhealth.com.sg;
   nagavalli.somasundaram@singhealth.com.sg;
   mohamad.farid@singhealth.com.sg; miriam.tao@singhealth.com.sg;
   lim.soon.thye@singhealth.com.sg; valerie.yang.s.w@singhealth.com.sg
RI Ng, Melissa/AHA-6049-2022; Bin Harunal Rashid, Mohamad
   Farid/JLL-9119-2023; Yang, Valerie Shiwen/HLX-7296-2023; Chan, Jason
   Yongsheng/AAC-4863-2020; Lo, Yu Tung/HMD-8805-2023; Lo, Yu
   Tung/GXN-2434-2022
OI Ng, Melissa/0000-0003-3826-2746; Yang, Valerie
   Shiwen/0000-0002-8844-9421; Chan, Jason Yongsheng/0000-0002-4801-3703;
   Lo, Yu Tung/0000-0002-4234-8991; Lim, Vivian/0000-0002-2851-4391;
   Chiang, Jianbang/0000-0002-3109-2839
FU Nurturing Clinician Scientists Scheme (SingHealth); National Medical
   Research Council Transition Award
FX Valerie S. Yang was funded by the Nurturing Clinician Scientists Scheme
   (SingHealth) and the National Medical Research Council Transition Award.
CR Abrey LE, 2006, J CLIN ONCOL, V24, P5711, DOI 10.1200/JCO.2006.08.2941
   [Anonymous], 2019, Journal of Open Source Software, V4, P1317, DOI 10.21105/joss.01317
   Azuma Yoshiko, 2019, Leuk Res Rep, V12, P100173, DOI 10.1016/j.lrr.2019.100173
   Bessell EM, 2004, INT J RADIAT ONCOL, V59, P501, DOI 10.1016/j.ijrobp.2003.11.001
   CHARLSON ME, 1987, J CHRON DIS, V40, P373, DOI 10.1016/0021-9681(87)90171-8
   COX DR, 1972, J R STAT SOC B, V34, P187
   DeAngelis LM, 2002, J CLIN ONCOL, V20, P4643, DOI 10.1200/JCO.2002.11.013
   FAUCI AS, 1976, CLIN EXP IMMUNOL, V24, P54
   Ferreri AJM, 2016, LANCET HAEMATOL, V3, pE217, DOI 10.1016/S2352-3026(16)00036-3
   Gaynon PS, 1999, ADV EXP MED BIOL, V457, P593
   Heckmann JG, 1998, NEUROSURG REV, V21, P48, DOI 10.1007/BF01111485
   Hernandez-Ilizaliturri FJ, 2003, CLIN CANCER RES, V9, P5866
   Herrlinger U, 1996, EUR NEUROL, V36, P241, DOI 10.1159/000117261
   Hothorn T, 2003, COMPUT STAT DATA AN, V43, P121, DOI 10.1016/S0167-9473(02)00225-6
   Jung J, 2017, ONCOTARGET, V8, P74975, DOI 10.18632/oncotarget.20480
   Lo YT, 2021, J NEURO-ONCOL, V151, P295, DOI 10.1007/s11060-020-03665-8
   Luo Q, 2021, FRONT ONCOL, V11, DOI 10.3389/fonc.2021.639644
   Nakagawa M, 1998, CIRCULATION, V98, P2307, DOI 10.1161/01.CIR.98.21.2307
   Önder E, 2015, INT J CLIN EXP PATHO, V8, P7798
   Philip A, 2019, INDIAN J APPL RES, V9, P3, DOI [10.36106/ijar/1800280, DOI 10.36106/IJAR/1800280]
   Pierpont TM, 2018, FRONT ONCOL, V8, DOI 10.3389/fonc.2018.00163
   Pirotte B, 1997, J NEURO-ONCOL, V32, P63, DOI 10.1023/A:1005733416571
   Ronchetti S, 2018, INT J MOL SCI, V19, DOI 10.3390/ijms19124090
   Schemper M, 1996, CONTROL CLIN TRIALS, V17, P343, DOI 10.1016/0197-2456(96)00075-X
   Schmidt S, 2004, CELL DEATH DIFFER, V11, pS45, DOI 10.1038/sj.cdd.4401456
   Shah GD, 2007, J CLIN ONCOL, V25, P4730, DOI 10.1200/JCO.2007.12.5062
   SHOENFELD Y, 1981, AM J MED, V71, P773, DOI 10.1016/0002-9343(81)90363-6
   VAQUERO J, 1984, J NEUROSURG, V60, P174, DOI 10.3171/jns.1984.60.1.0174
NR 28
TC 4
Z9 4
U1 0
U2 1
PU MDPI
PI BASEL
PA ST ALBAN-ANLAGE 66, CH-4052 BASEL, SWITZERLAND
EI 2072-6694
J9 CANCERS
JI Cancers
PD APR
PY 2022
VL 14
IS 7
AR 1818
DI 10.3390/cancers14071818
PG 16
WC Oncology
WE Science Citation Index Expanded (SCI-EXPANDED)
SC Oncology
GA 0M1VB
UT WOS:000781948600001
PM 35406590
OA Green Published, gold
DA 2024-06-03
ER

PT J
AU Samhouri, Y
   Ali, MKM
   Khan, C
   Wegner, R
   Lee, ST
   Lister, J
AF Samhouri, Yazan
   Ali, Moaath K. Mustafa
   Khan, Cyrus
   Wegner, Rodney
   Lee, Seung Tae
   Lister, John
TI The Trend of Combined Modality Treatment and its Outcomes in Elderly
   Patients With Primary CNS Lymphoma: A 12-year Population-based Analysis
   Using Propensity Score
SO ANTICANCER RESEARCH
LA English
DT Article
DE Key Words; PCNSL; elderly; CMT; chemotherapy; radiation
ID NERVOUS-SYSTEM LYMPHOMA; WHOLE-BRAIN RADIOTHERAPY; HIGH-DOSE
   METHOTREXATE; INTERNATIONAL EXTRANODAL LYMPHOMA; TERM-FOLLOW-UP;
   UNITED-STATES; PHASE-II; SURVIVAL; THERAPY; AGE
AB Background/Aim: The addition of radiation to chemotherapy in elderly patients with primary central nervous system lymphoma (PCNSL) remains controversial. This aim of this study was to assess the trend of combined modality treatment (CMT) and compare its survival with chemotherapy alone and radiation alone in non-HIV patients. Patients and Methods: We identified 6,537 patients who received single treatment modality, CMT, or no treatment at all between 2004 and 2015 from the National Cancer Database. Factors affecting treatment selection were investigated using a logistic regression model. Annual percentage change (APC) was calculated to assess the trend of CMT use. A propensity score weighting methodology was used to compare survival outcomes. Results: Only 12.8% of patients received CMT, and this proportion steadily declined between 2004 (17.7%) and 2015 (8.7%), with an APC of -6.0% (95%CI=-8.0 --4.0, p-value <0.001) during the 12 years. Apart from classical prognostic factors (age and comorbidities), treatment selection was significantly influenced by sex, facility type, degree of urbanization, and type of insurance. CMT had improved survival [median overall survival 19.5 months (95%CI=15.7-22.8)] compared with single-modality treatment. This effect was more prominent in the first year. Conclusion: Socioeconomic factors affect the selection of treatment in elderly patientswith PCNSL. CMT is falling out of favor in this patient population due to the risks of neurotoxicity. Further work should focus on developing strategies that minimize toxicity and access disparities without compromising survival.
C1 [Samhouri, Yazan; Khan, Cyrus; Lister, John] Allegheny Hlth Network Canc Inst, Div Hematol & Cellular Therapy, 4185 Liberty Ave,Suite MP322, Pittsburgh, PA 15224 USA.
   [Ali, Moaath K. Mustafa; Lee, Seung Tae] Univ Maryland, Med Ctr, Marlene & Stewart Greenebaum Comprehens Canc Ctr, Baltimore, MD 21201 USA.
   [Wegner, Rodney] Allegheny Hlth Network Canc Inst, Div Radiat Oncol, Pittsburgh, PA USA.
C3 University System of Maryland; University of Maryland Baltimore
RP Samhouri, Y (corresponding author), Allegheny Hlth Network Canc Inst, Div Hematol & Cellular Therapy, 4185 Liberty Ave,Suite MP322, Pittsburgh, PA 15224 USA.
EM Yazan.samhouri@ahn.org
OI Mustafa Ali, Moaath/0000-0003-3289-2333
CR Abrey LE, 2006, J CLIN ONCOL, V24, P5711, DOI 10.1200/JCO.2006.08.2941
   Abrey LE, 1998, J CLIN ONCOL, V16, P859, DOI 10.1200/JCO.1998.16.3.859
   [Anonymous], Central Nervous System
   Austin PC, 2016, STAT MED, V35, P5642, DOI 10.1002/sim.7084
   Batchelor T, 2003, J CLIN ONCOL, V21, P1044, DOI 10.1200/JCO.2003.03.036
   Bilimoria KY, 2008, ANN SURG ONCOL, V15, P683, DOI 10.1245/s10434-007-9747-3
   Bilimoria KY, 2009, J CLIN ONCOL, V27, P4177, DOI 10.1200/JCO.2008.21.7018
   Blay JY, 1998, J CLIN ONCOL, V16, P864, DOI 10.1200/JCO.1998.16.3.864
   DeAngelis LM, 2002, J CLIN ONCOL, V20, P4643, DOI 10.1200/JCO.2002.11.013
   DEYO RA, 1992, J CLIN EPIDEMIOL, V45, P613, DOI 10.1016/0895-4356(92)90133-8
   Doolittle ND, 2013, NEUROLOGY, V81, P84, DOI 10.1212/WNL.0b013e318297eeba
   Extermann M, 2012, CANCER-AM CANCER SOC, V118, P3377, DOI 10.1002/cncr.26646
   Fallah J, 2016, BLOOD ADV, V1, P112, DOI 10.1182/bloodadvances.2016000927
   Ferreri AJM, 2003, J CLIN ONCOL, V21, P266, DOI 10.1200/JCO.2003.09.139
   Ferreri AJM, 2016, LANCET HAEMATOL, V3, pE217, DOI 10.1016/S2352-3026(16)00036-3
   Ferreri AJM, 2009, LANCET, V374, P1512, DOI 10.1016/S0140-6736(09)61416-1
   Fisher B, 2005, J NEURO-ONCOL, V74, P201, DOI 10.1007/s11060-004-6596-9
   Gavrilovic IT, 2006, J CLIN ONCOL, V24, P4570, DOI 10.1200/JCO.2006.06.6910
   Gelman A, 2015, R CRAN
   Ghesquières H, 2010, ANN ONCOL, V21, P842, DOI 10.1093/annonc/mdp529
   GLASS J, 1994, J NEUROSURG, V81, P188, DOI 10.3171/jns.1994.81.2.0188
   Harder VS, 2010, PSYCHOL METHODS, V15, P234, DOI 10.1037/a0019623
   Hoffman S, 2006, NEURO-ONCOLOGY, V8, P27, DOI 10.1215/S1522851705000323
   Mendez JS, 2018, NEURO-ONCOLOGY, V20, P687, DOI 10.1093/neuonc/nox187
   Mohile SG, 2018, J CLIN ONCOL, V36, P2326, DOI 10.1200/JCO.2018.78.8687
   Morris PG, 2013, J CLIN ONCOL, V31, P3971, DOI 10.1200/JCO.2013.50.4910
   O'Neill BP, 2013, AM J HEMATOL, V88, P997, DOI 10.1002/ajh.23551
   Omuro AMP, 2005, ARCH NEUROL-CHICAGO, V62, P1595, DOI 10.1001/archneur.62.10.1595
   Omuro A, 2015, LANCET HAEMATOL, V2, pE251, DOI 10.1016/S2352-3026(15)00074-5
   Panageas KS, 2007, CANCER, V110, P1338, DOI 10.1002/cncr.22907
   R Core Team, 2017, R LANGUAGE ENV STAT, DOI DOI 10.1890/0012-9658(2002)083[3097:CFHIWS]2.0.CO;2
   R Foundation for Statistical Computing, 2020, WEIGHTIT WEIGHTING C
   Roth P, 2014, CURR OPIN NEUROL, V27, P697, DOI 10.1097/WCO.0000000000000145
   Rubin D. B., 1987, Multiple imputation for nonresponse in surveys, DOI DOI 10.1002/9780470316696
   Shah GD, 2007, J CLIN ONCOL, V25, P4730, DOI 10.1200/JCO.2007.12.5062
   Thiel E, 2010, LANCET ONCOL, V11, P1036, DOI 10.1016/S1470-2045(10)70229-1
   van der Meulen M, 2017, LEUKEMIA, V31, P1822, DOI 10.1038/leu.2017.128
   Villano JL, 2011, BRIT J CANCER, V105, P1414, DOI 10.1038/bjc.2011.357
NR 38
TC 4
Z9 4
U1 0
U2 0
PU INT INST ANTICANCER RESEARCH
PI ATHENS
PA EDITORIAL OFFICE 1ST KM KAPANDRITIOU-KALAMOU RD KAPANDRITI, PO BOX 22,
   ATHENS 19014, GREECE
SN 0250-7005
EI 1791-7530
J9 ANTICANCER RES
JI Anticancer Res.
PD APR
PY 2022
VL 42
IS 4
BP 1867
EP 1877
DI 10.21873/anticanres.15663
PG 11
WC Oncology
WE Science Citation Index Expanded (SCI-EXPANDED)
SC Oncology
GA 0H3MK
UT WOS:000778639600021
PM 35347005
OA Green Submitted
DA 2024-06-03
ER

PT J
AU Zhai, YJ
   Zhou, XX
   Wang, X
AF Zhai, Yujia
   Zhou, Xiangxiang
   Wang, Xin
TI Novel insights into the biomarkers and therapies for primary central
   nervous system lymphoma
SO THERAPEUTIC ADVANCES IN MEDICAL ONCOLOGY
LA English
DT Review
DE CAR T cells; diagnostic markers; novel agents; precision therapies;
   primary central nervous system lymphoma
ID PRIMARY CNS LYMPHOMA; BRUTON TYROSINE KINASE; B-CELL LYMPHOMA; IBRUTINIB
   MONOTHERAPY; PHASE-II; LENALIDOMIDE; MULTICENTER; EXPRESSION; NIVOLUMAB;
   RITUXIMAB
AB Primary central nervous system lymphoma (PCNSL) is a rare and highly aggressive extranodal type of non-Hodgkin lymphoma. After the introduction and widespread use of high-dose-methotrexate (HD-MTX)-based polychemotherapy, treatment responses of PCNSL have been improved. However, long-term prognosis for patients who have failed first-line therapy and relapsed remains poor. Less invasive diagnostic markers, including the circulating tumor DNAs (ctDNAs), microRNAs, metabolomic markers, and other novel biomarkers, such as a proliferation inducing ligand (APRIL) and B-cell activating factor of the TNF family (BAFF), have shown potential to distinguish PCNSL at an early stage, and some of them are related with prognosis to a certain extent. Recent insights into novel therapies, including Bruton tyrosine kinase (BTK) inhibitors, immunomodulatory drugs, immune checkpoint inhibitors, PI3K/mTOR inhibitors, and chimeric antigen receptor (CAR) T cells, have revealed encouraging efficacy in treatment response, whereas the duration of response and long-term survival of patients with relapsed or refractory PCNSL (r/r PCNSL) need further improvement. In addition, the diagnostic efficiency of novel markers and the antitumor efficacy of novel therapies are needed to be assessed further in larger clinical trials. This review provides an overview of recent research on novel diagnostic markers and therapeutic strategies for PCNSL.
C1 [Zhou, Xiangxiang] Shandong Univ, Sch Med, Jinan, Peoples R China.
   [Zhou, Xiangxiang; Wang, Xin] Shandong Prov Engn Res Ctr Lymphoma, Jinan, Peoples R China.
   [Zhou, Xiangxiang; Wang, Xin] Branch Natl Clin Res Ctr Hematol Dis, Jinan, Peoples R China.
   [Zhou, Xiangxiang; Wang, Xin] Soochow Univ, Affiliated Hosp 1, Ctr Hematol Dis, Natl Clin Res, Suzhou, Peoples R China.
   [Zhai, Yujia; Zhou, Xiangxiang; Wang, Xin] Shandong Univ, Cheeloo Coll Med, Shandong Prov Hosp, Dept Hematol, 324,Jingwu Rd, Jinan 250021, Shandong, Peoples R China.
   [Zhou, Xiangxiang; Wang, Xin] Shandong First Med Univ, Shandong Prov Hosp, Dept Hematol, Jinan 250021, Shandong, Peoples R China.
   [Wang, Xin] Shandong Univ, Sch Med, Jinan, Peoples R China.
   Shandong Univ, Shandong Prov Hosp, Jinan, Peoples R China.
C3 Shandong University; Soochow University - China; Shandong University;
   Shandong First Medical University & Shandong Academy of Medical
   Sciences; Shandong First Medical University & Shandong Academy of
   Medical Sciences; Shandong University; Shandong First Medical University
   & Shandong Academy of Medical Sciences; Shandong University
RP Zhou, XX (corresponding author), Shandong First Med Univ, Shandong Prov Hosp, Dept Hematol, Jinan 250021, Shandong, Peoples R China.
EM xiangxiangzhou@sdu.edu.cn
RI Wang, lingyu/JLM-2013-2023; ZHANG, YINGFANG/JQW-2816-2023; liu,
   wenli/JRW-0517-2023; chen, wang/KGK-5932-2024
OI Wang, Xin/0000-0001-8051-1481
FU National Natural Science Foundation [82170189, 82070203, 81800194,
   81770210, 81473486, 81270598]; Key Research and Development Program of
   Shandong Province [2018CXGC1213]; Development Project of Youth
   Innovation Teams in Colleges and Universities of Shandong Province
   [2020KJL006]; China Postdoctoral Science Foundation [2021T140422,
   2020M672103]; Technology Development Projects of Shandong Province
   [2017GSF18189, 2021WWB02, 2020ZKMB01]; Shandong Provincial Natural
   Science Foundation [ZR2021YQ51]; Technology Development Project of Jinan
   City [202134034]; Taishan Scholars Program of Shandong Province;
   Shandong Provincial Engineering Research Center of Lymphoma; Academic
   Promotion Programme of Shandong First Medical University [2019QL018,
   2020RC006]
FX The authors disclosed receipt of the following financial support for the
   research, authorship, and/or publication of this article: This study was
   supported by National Natural Science Foundation (No. 82170189, No.
   82070203, No. 81800194, No. 81770210, No. 81473486, and No. 81270598);
   Key Research and Development Program of Shandong Province (No.
   2018CXGC1213); Development Project of Youth Innovation Teams in Colleges
   and Universities of Shandong Province (No. 2020KJL006); China
   Postdoctoral Science Foundation (No. 2021T140422, No. 2020M672103);
   Technology Development Projects of Shandong Province (No. 2017GSF18189);
   Translational Research Grant of NCRCH (No. 2021WWB02, No. 2020ZKMB01);
   Shandong Provincial Natural Science Foundation (ZR2021YQ51); Technology
   Development Project of Jinan City (No. 202134034); Taishan Scholars
   Program of Shandong Province; Shandong Provincial Engineering Research
   Center of Lymphoma; Academic Promotion Programme of Shandong First
   Medical University (No. 2019QL018, No. 2020RC006).
CR Abramson JS, 2020, LANCET, V396, P839, DOI 10.1016/S0140-6736(20)31366-0
   Abramson JS, 2017, NEW ENGL J MED, V377, P783, DOI 10.1056/NEJMc1704610
   Advani RH, 2013, J CLIN ONCOL, V31, P88, DOI 10.1200/JCO.2012.42.7906
   Alcantara M, 2022, BLOOD, V139, P792, DOI 10.1182/blood.2021012932
   Attarbaschi A, 2019, BLOOD ADV, V3, P4291, DOI 10.1182/bloodadvances.2019001062
   Azmi AS, 2021, NAT REV CLIN ONCOL, V18, P152, DOI 10.1038/s41571-020-00442-4
   Baraniskin A, 2018, J NEURO-ONCOL, V137, P463, DOI 10.1007/s11060-018-2749-0
   Baraniskin A, 2016, NEURO-ONCOLOGY, V18, P361, DOI 10.1093/neuonc/nov144
   Baraniskin A, 2011, BLOOD, V117, P3140, DOI 10.1182/blood-2010-09-308684
   Barré L, 2019, FRONT MED-LAUSANNE, V6, DOI 10.3389/fmed.2019.00077
   Birnbaum T, 2013, NEUROL INT, V5, P10, DOI 10.4081/ni.2013.e4
   Bobillo S, 2021, HAEMATOLOGICA, V106, P513, DOI 10.3324/haematol.2019.241208
   Bobillo S, 2018, HAEMATOLOGICA, V103, pE92, DOI 10.3324/haematol.2017.181636
   Byrd JC, 2014, NEW ENGL J MED, V371, P213, DOI 10.1056/NEJMoa1400376
   Chamoun K, 2017, NEUROLOGY, V88, P101, DOI 10.1212/WNL.0000000000003420
   Chapuy B, 2016, BLOOD, V127, P869, DOI 10.1182/blood-2015-10-673236
   Chen FL, 2020, CANCER MED-US, V9, P8676, DOI 10.1002/cam4.3499
   Cheng QS, 2021, ONCOTARGETS THER, V14, P3367, DOI 10.2147/OTT.S309408
   Chu YR, 2021, J HEMATOL ONCOL, V14, DOI 10.1186/s13045-021-01097-z
   Das M, 2017, LANCET ONCOL, V18, pE136, DOI 10.1016/S1470-2045(17)30063-3
   Davis KL, 2020, LANCET ONCOL, V21, P541, DOI 10.1016/S1470-2045(20)30023-1
   Dhillon S, 2020, DRUGS, V80, P835, DOI 10.1007/s40265-020-01318-8
   El-Tawab Rasha, 2020, Hematol Oncol Stem Cell Ther, DOI 10.1016/j.hemonc.2020.06.003
   Ferreri AJM, 2021, BRIT J HAEMATOL, V193, P497, DOI 10.1111/bjh.17357
   Ferreri AJM, 2019, BLOOD, V134, P252, DOI 10.1182/blood.2019000633
   Ferreri AJM, 2017, HEMATOL-AM SOC HEMAT, P565, DOI 10.1182/asheducation-2017.1.565
   Fingar DC, 2004, ONCOGENE, V23, P3151, DOI 10.1038/sj.onc.1207542
   Fischer L, 2011, NEURO-ONCOLOGY, V13, P1090, DOI 10.1093/neuonc/nor107
   Frigault MJ, 2022, BLOOD, V139, P2306, DOI 10.1182/blood.2021014738
   Frigault MJ, 2019, BLOOD, V134, P860, DOI 10.1182/blood.2019001694
   Geng HM, 2021, NEURO-ONCOLOGY, V23, P1668, DOI 10.1093/neuonc/noab045
   Ghesquieres H, 2019, ANN ONCOL, V30, P621, DOI 10.1093/annonc/mdz032
   Graber JJ, 2020, LEUKEMIA LYMPHOMA, V61, P1766, DOI 10.1080/10428194.2020.1742903
   Gribben JG, 2015, J CLIN ONCOL, V33, P2803, DOI 10.1200/JCO.2014.59.5363
   Grommes C, 2019, BLOOD, V133, P436, DOI 10.1182/blood-2018-09-875732
   Grommes C, 2017, CANCER DISCOV, V7, P1018, DOI 10.1158/2159-8290.CD-17-0613
   Guan XW, 2020, CELL DEATH DIS, V11, DOI 10.1038/s41419-019-2210-0
   Gupta NK, 2017, LEUKEMIA LYMPHOMA, V58, P2748, DOI 10.1080/10428194.2017.1312374
   Haldorsen IS, 2005, ACTA ONCOL, V44, P728, DOI 10.1080/02841860500256272
   Hatzl S, 2020, HEMATOL ONCOL, V38, P277, DOI 10.1002/hon.2727
   Hendriks RW, 2014, NAT REV CANCER, V14, P219, DOI 10.1038/nrc3702
   Herhaus P, 2020, J NUCL MED, V61, DOI 10.2967/jnumed.120.241703
   Hernandez-Ilizaliturri FJ, 2005, CLIN CANCER RES, V11, P5984, DOI 10.1158/1078-0432.CCR-05-0577
   Herter S, 2013, MOL CANCER THER, V12, P2031, DOI 10.1158/1535-7163.MCT-12-1182
   Hickmann AK, 2019, BMC CANCER, V19, DOI 10.1186/s12885-019-5394-x
   Hiemcke-Jiwa LS, 2018, CRIT REV ONCOL HEMAT, V127, P56, DOI 10.1016/j.critrevonc.2018.05.010
   Holstein SA, 2020, CLIN PHARMACOL THER, V107, P112, DOI 10.1002/cpt.1674
   Hou JZ, 2021, J HEMATOL ONCOL, V14, DOI 10.1186/s13045-021-01077-3
   Houillier C, 2020, NEUROLOGY, V94, pE1027, DOI 10.1212/WNL.0000000000008900
   Houillier C, 2015, NEUROLOGY, V84, P325, DOI 10.1212/WNL.0000000000001158
   Hovhannisyan N, 2018, THERANOSTICS, V8, P4563, DOI 10.7150/thno.26754
   Jiménez I, 2020, J NEURO-ONCOL, V149, P13, DOI 10.1007/s11060-020-03580-y
   Kalakonda Nagesh, 2020, Lancet Haematol, V7, pe511, DOI 10.1016/S2352-3026(20)30120-4
   Vu K, 2019, BRIT J HAEMATOL, V186, P180, DOI 10.1111/bjh.15787
   Korfel A, 2016, J CLIN ONCOL, V34, P1757, DOI 10.1200/JCO.2015.64.9897
   Kurtz DM, 2018, J CLIN ONCOL, V36, P2845, DOI 10.1200/JCO.2018.78.5246
   Langner-Lemercier S, 2016, NEURO-ONCOLOGY, V18, P1297, DOI 10.1093/neuonc/now033
   Lewis KL, 2021, BRIT J HAEMATOL, V192, P1049, DOI 10.1111/bjh.16946
   Li TJ, 2020, FRONT ONCOL, V10, DOI 10.3389/fonc.2020.01306
   Li ZM, 2013, PLOS ONE, V8, DOI 10.1371/journal.pone.0071754
   Liclican A, 2020, BBA-GEN SUBJECTS, V1864, DOI 10.1016/j.bbagen.2020.129531
   Lionakis MS, 2017, CANCER CELL, V31, P833, DOI 10.1016/j.ccell.2017.04.012
   Liu JR, 2021, FRONT CELL DEV BIOL, V9, DOI 10.3389/fcell.2021.667800
   Liu YY, 2021, J HEMATOL ONCOL, V14, DOI 10.1186/s13045-021-01134-x
   Madabhavi IV, 2019, ORAL ONCOL, V93, P122, DOI 10.1016/j.oraloncology.2019.04.010
   Maira SM, 2012, MOL CANCER THER, V11, P317, DOI 10.1158/1535-7163.MCT-11-0474
   Makranz C, 2021, NEUROL SCI, V42, P1933, DOI 10.1007/s10072-020-04724-8
   Mao XH, 2014, NEUROL SCI, V35, P233, DOI 10.1007/s10072-013-1491-9
   Marcelis L, 2020, CANCER IMMUNOL IMMUN, V69, P1751, DOI 10.1007/s00262-020-02575-y
   Marcus R, 2017, NEW ENGL J MED, V377, P1331, DOI 10.1056/NEJMoa1614598
   Mayerhoefer ME, 2021, METHODS, V188, P105, DOI 10.1016/j.ymeth.2020.06.020
   Mendez JS, 2018, NEURO-ONCOLOGY, V20, P687, DOI 10.1093/neuonc/nox187
   Mizutani H, 2018, ANN CLIN TRANSL NEUR, V5, P1611, DOI 10.1002/acn3.668
   Montesinos-Rongen M, 2020, J MOL DIAGN, V22, P1300, DOI 10.1016/j.jmoldx.2020.07.002
   Mulazzani M, 2019, P NATL ACAD SCI USA, V116, P24275, DOI 10.1073/pnas.1903854116
   Mulazzani M, 2019, J HEMATOL ONCOL, V12, DOI 10.1186/s13045-019-0796-4
   Nakamura T, 2016, NEUROPATH APPL NEURO, V42, P279, DOI 10.1111/nan.12259
   Narita Y, 2021, NEURO-ONCOLOGY, V23, P122, DOI 10.1093/neuonc/noaa145
   Nayak L, 2017, BLOOD, V129, P3071, DOI 10.1182/blood-2017-01-764209
   Novak AJ, 2004, BLOOD, V104, P2247, DOI 10.1182/blood-2004-02-0762
   Ou A, 2020, NEUROONCOL ADV, V2, DOI DOI 10.1093/NOAJNL/VDAA018
   Reda G, 2019, HAEMATOLOGICA, V104, pE222, DOI 10.3324/haematol.2018.213157
   Rimelen V, 2019, ACTA NEUROPATHOL COM, V7, DOI 10.1186/s40478-019-0692-8
   Robertus JL, 2009, MODERN PATHOL, V22, P547, DOI 10.1038/modpathol.2009.10
   Roth P, 2015, EUR J CANCER, V51, P382, DOI 10.1016/j.ejca.2014.10.028
   Rubenstein JL, 2018, BLOOD ADV, V2, P1595, DOI 10.1182/bloodadvances.2017014845
   Shalaby T, 2015, INT J MOL SCI, V16, P29103, DOI 10.3390/ijms161226150
   Sheikh S, 2019, EXPERT OPIN BIOL TH, V19, P1119, DOI 10.1080/14712598.2019.1659777
   Shi YK, 2017, J HEMATOL ONCOL, V10, DOI 10.1186/s13045-017-0439-6
   Siddiqi T, 2021, BLOOD ADV, V5, P4059, DOI 10.1182/bloodadvances.2020004106
   Soussain C, 2019, EUR J CANCER, V117, P121, DOI 10.1016/j.ejca.2019.05.024
   Takashima Y, 2020, CLIN CANCER RES, V26, P2754, DOI 10.1158/1078-0432.CCR-18-3851
   Takashima Y, 2019, SCI REP-UK, V9, DOI 10.1038/s41598-019-46473-5
   Tam CS, 2021, BLOOD ADV, V5, P2577, DOI 10.1182/bloodadvances.2020004074
   Terziev D, 2018, EUR J HAEMATOL, V101, P115, DOI 10.1111/ejh.13072
   Thaler FS, 2017, NEURO-ONCOLOGY, V19, P1618, DOI 10.1093/neuonc/nox097
   Tu SF, 2019, FRONT ONCOL, V9, DOI 10.3389/fonc.2019.01350
   Tun HW, 2018, BLOOD, V132, P2240, DOI 10.1182/blood-2018-02-835496
   Velasco R, 2020, J NEURO-ONCOL, V148, P545, DOI 10.1007/s11060-020-03547-z
   Verhelle D, 2007, CANCER RES, V67, P746, DOI 10.1158/0008-5472.CAN-06-2317
   Walter HS, 2016, BLOOD, V127, P411, DOI 10.1182/blood-2015-08-664086
   Wang FX, 2020, J NEUROL, V267, P984, DOI 10.1007/s00415-019-09665-7
   Wang XL, 2021, CANCER IMMUNOL RES, V9, P75, DOI 10.1158/2326-6066.CIR-20-0236
   Wei D, 2015, MOL NEUROBIOL, V51, P1452, DOI 10.1007/s12035-014-8822-6
   Wishart DS, 2019, PHYSIOL REV, V99, P1819, DOI 10.1152/physrev.00035.2018
   Zajdel M, 2019, CANCERS, V11, DOI 10.3390/cancers11111647
   Zhang HW, 2020, MOL IMAGING BIOL, V22, P1184, DOI 10.1007/s11307-020-01480-1
   Zhang Y, 2020, CHINESE MED J-PEKING, V133, P1462, DOI 10.1097/CM9.0000000000000844
   Zorofchian S, 2018, FRONT ONCOL, V8, DOI 10.3389/fonc.2018.00382
NR 109
TC 4
Z9 4
U1 1
U2 6
PU SAGE PUBLICATIONS LTD
PI LONDON
PA 1 OLIVERS YARD, 55 CITY ROAD, LONDON EC1Y 1SP, ENGLAND
SN 1758-8340
EI 1758-8359
J9 THER ADV MED ONCOL
JI Ther. Adv. Med. Oncol.
PD APR
PY 2022
VL 14
AR 17588359221093745
DI 10.1177/17588359221093745
PG 22
WC Oncology
WE Science Citation Index Expanded (SCI-EXPANDED)
SC Oncology
GA 1I7NJ
UT WOS:000797413800001
PM 35558005
OA Green Published, gold
DA 2024-06-03
ER

PT J
AU Asano, K
   Yamashita, Y
   Ono, T
   Natsumeda, M
   Beppu, T
   Matsuda, K
   Ichikawa, M
   Kanamori, M
   Matsuzaka, M
   Kurose, A
   Fumoto, T
   Saito, K
   Sonoda, Y
   Ogasawara, K
   Fujii, Y
   Shimizu, H
   Ohkuma, H
   Kitanaka, C
   Kayama, T
   Tominaga, T
AF Asano, Kenichiro
   Yamashita, Yoji
   Ono, Takahiro
   Natsumeda, Manabu
   Beppu, Takaaki
   Matsuda, Kenichiro
   Ichikawa, Masahiro
   Kanamori, Masayuki
   Matsuzaka, Masashi
   Kurose, Akira
   Fumoto, Toshio
   Saito, Kiyoshi
   Sonoda, Yukihiko
   Ogasawara, Kuniaki
   Fujii, Yukihiko
   Shimizu, Hiroaki
   Ohkuma, Hiroki
   Kitanaka, Chifumi
   Kayama, Takamasa
   Tominaga, Teiji
TI Clinicopathological risk factors for a poor prognosis of primary central
   nervous system lymphoma in elderly patients in the Tohoku and Niigata
   area: a multicenter, retrospective, cohort study of the Tohoku Brain
   Tumor Study Group
SO BRAIN TUMOR PATHOLOGY
LA English
DT Article
DE Elderly patients with PCNSL; Diffuse large B-cell lymphoma; Double
   expressor lymphoma; Programmed death-ligand 1; Epstein-Barr virus
ID B-CELL LYMPHOMA; EXPRESSION; BIOMARKERS; DIAGNOSIS; BLOCKADE; SURVIVAL;
   FREQUENT; SUBTYPE
AB Clinicopathological risk factors for a poor prognosis were investigated in elderly patients with malignant lymphoma of the central nervous system. A total of 82 pathologically confirmed, CD20-positive, diffuse large B-cell lymphoma patients aged 71 years or older who underwent therapeutic intervention in the Tohoku and Niigata area in Japan were retrospectively reviewed. A univariate analysis was performed by the log-rank test using the Kaplan-Meier method. A Cox proportional hazards model was used for multivariate analysis of risk factors. Of the 82 patients, 39 were male and 43 were female, and their median age at onset was 75 years. At the end of the study, there were 34 relapse-free patients (41.5%), 48 relapse cases (58.5%), median progression-free survival was 18 months, and median overall survival (OS) was 26 months; there were 41 deaths and 41 survivors. Multivariate analysis of median OS showed that Karnofsky Performance Status less than 60% 3 months after treatment (p = 0.022, hazard ratio (HR) = 2.591) was the clinical risk factor, and double expressor lymphoma (p = 0 .004 , HR = 3.163), expression of programmed death-ligand 1 in tumor infiltrating lymphocytes or tumor-associated macrophages (p < 0.001, HR= 5.455), and Epstein-Barr virus infection (p = 0.031, HR = 5.304) were the pathological risk factors.
C1 [Asano, Kenichiro; Fumoto, Toshio; Ohkuma, Hiroki] Hirosaki Univ, Dept Neurosurg, Grad Sch Med, 5 Zaifu Cho, Hirosaki, Aomori 0368562, Japan.
   [Yamashita, Yoji] Miyagi Canc Ctr, Dept Neurosurg, Natori, Miyagi, Japan.
   [Ono, Takahiro; Shimizu, Hiroaki] Akita Univ, Dept Neurosurg, Grad Sch Med, Akita, Japan.
   [Natsumeda, Manabu; Fujii, Yukihiko] Univ Niigata, Brain Res Inst, Dept Neurosurg, Niigata, Japan.
   [Beppu, Takaaki; Ogasawara, Kuniaki] Iwate Med Univ, Dept Neurosurg, Morioka, Iwate, Japan.
   [Matsuda, Kenichiro; Sonoda, Yukihiko] Yamagata Univ, Fac Med, Dept Neurosurg, Yamagata, Japan.
   [Ichikawa, Masahiro; Saito, Kiyoshi] Fukushima Med Univ, Dept Neurosurg, Fukushima, Japan.
   [Kanamori, Masayuki; Tominaga, Teiji] Tohoku Univ, Dept Neurosurg, Grad Sch Med, Sendai, Miyagi, Japan.
   [Matsuzaka, Masashi] Hirosaki Univ Hosp, Dept Med Informat, Hirosaki, Aomori, Japan.
   [Kurose, Akira] Hirosaki Univ, Dept Anat Pathol, Grad Sch Med, Hirosaki, Aomori, Japan.
   [Saito, Kiyoshi] Fukushima Rosai Hosp, Dept Neurosurg, Iwaki, Fukushima, Japan.
   [Ohkuma, Hiroki] Natl Hosp Org, Hirosaki Natl Hosp, Dept Neurosurg, Hirosaki, Aomori, Japan.
   [Kitanaka, Chifumi] Yamagata Univ, Fac Med, Dept Mol Canc Sci, Yamagata, Japan.
   [Kayama, Takamasa] Yamagata Univ, Dept Adv Canc Med, Grad Sch Med Sci, Yamagata, Japan.
C3 Hirosaki University; Miyagi Cancer Center; Akita University; Niigata
   University; Iwate Medical University; Yamagata University; Fukushima
   Medical University; Tohoku University; Hiroshima University; Hirosaki
   University; Hirosaki University; Yamagata University; Yamagata
   University
RP Asano, K (corresponding author), Hirosaki Univ, Dept Neurosurg, Grad Sch Med, 5 Zaifu Cho, Hirosaki, Aomori 0368562, Japan.
EM asanoken@hirosaki-u.ac.jp
RI Natsumeda, Manabu/Z-2072-2019
OI Natsumeda, Manabu/0000-0003-3098-8323; Ono, Takahiro/0000-0001-9772-5478
FU Grants-in-Aid for Scientific Research [20K08004, 20K07442, 21H03042]
   Funding Source: KAKEN
CR Abrey LE, 2006, J CLIN ONCOL, V24, P5711, DOI 10.1200/JCO.2006.08.2941
   Abrey LE, 2005, J CLIN ONCOL, V23, P5034, DOI 10.1200/JCO.2005.13.524
   Asano K, 2022, INT J CLIN ONCOL, V27, P77, DOI 10.1007/s10147-021-02042-3
   Aukema SM, 2011, BLOOD, V117, P2319, DOI 10.1182/blood-2010-09-297879
   Berghoff AS, 2014, CLIN NEUROPATHOL, V33, P42, DOI 10.5414/NP300698
   Camilleri-Broët S, 2006, BLOOD, V107, P190, DOI 10.1182/blood-2005-03-1024
   Cho H, 2017, ONCOTARGET, V8, P87317, DOI 10.18632/oncotarget.20264
   Cho I, 2020, BMC CANCER, V20, DOI 10.1186/s12885-020-6612-2
   Corn BW, 1997, CANCER, V79, P2409
   Daras M, 2013, CURR NEUROL NEUROSCI, V13, DOI 10.1007/s11910-013-0344-5
   El Jamal S, 2014, BRAIN TUMOR PATHOL, V31, P265, DOI 10.1007/s10014-013-0173-x
   Ferreri AJM, 2003, J CLIN ONCOL, V21, P266, DOI 10.1200/JCO.2003.09.139
   Furuse M, 2020, BMC CANCER, V20, DOI 10.1186/s12885-020-06755-y
   Godfrey J, 2019, BLOOD, V133, P2279, DOI 10.1182/blood-2018-10-879015
   Green MR, 2010, BLOOD, V116, P3268, DOI 10.1182/blood-2010-05-282780
   Green TM, 2012, J CLIN ONCOL, V30, P3460, DOI 10.1200/JCO.2011.41.4342
   Gulley ML, 2001, J MOL DIAGN, V3, P1, DOI 10.1016/S1525-1578(10)60642-3
   Hans CP, 2004, BLOOD, V103, P275, DOI 10.1182/blood-2003-05-1545
   Hatzl S, 2020, HEMATOL ONCOL, V38, P277, DOI 10.1002/hon.2727
   Hayano A, 2017, ANTICANCER RES, V37, P5655, DOI 10.21873/anticanres.12001
   Hu SM, 2013, BLOOD, V121, P4021, DOI 10.1182/blood-2012-10-460063
   Kamada T, 2019, P NATL ACAD SCI USA, V116, P9999, DOI 10.1073/pnas.1822001116
   Kitai R, 2010, NEUROL MED-CHIR, V50, P114, DOI 10.2176/nmc.50.114
   Kluin PMDM., 2008, PRIMARY DIFFUSE LARG
   Komohara Y, 2011, J CLIN EXP HEMATOP, V51, P93, DOI 10.3960/jslrt.51.93
   Kumagai S, 2020, NAT IMMUNOL, V21, P1346, DOI 10.1038/s41590-020-0769-3
   Ma ZP, 2020, J CLIN PATHOL, V73, P126, DOI 10.1136/jclinpath-2019-206199
   Marcelis L, 2020, CANCER IMMUNOL IMMUN, V69, P1751, DOI 10.1007/s00262-020-02575-y
   Marchesi F, 2015, HEMATOL ONCOL, V33, P110, DOI 10.1002/hon.2142
   Marcus C, 2021, J CLIN NEUROSCI, V83, P49, DOI 10.1016/j.jocn.2020.11.031
   Matsubara T, 2019, ANN SURG ONCOL, V26, P1925, DOI 10.1245/s10434-019-07257-3
   Nanda R, 2016, J CLIN ONCOL, V34, P2460, DOI 10.1200/JCO.2015.64.8931
   Niparuck P, 2019, DIAGN PATHOL, V14, DOI 10.1186/s13000-019-0833-1
   Oyama T, 2003, AM J SURG PATHOL, V27, P16, DOI 10.1097/00000478-200301000-00003
   Phang KC, 2019, MALAYS J PATHOL, V41, P101
   Radotra Bishan Dass, 2020, Surg Neurol Int, V11, P424, DOI 10.25259/SNI_314_2020
   Riedell PA, 2018, CANCER-AM CANCER SOC, V124, P4622, DOI 10.1002/cncr.31646
   Sasayama T, 2016, BRAIN PATHOL, V26, P479, DOI 10.1111/bpa.12318
   Seki R, 2009, CANCER SCI, V100, P1842, DOI 10.1111/j.1349-7006.2009.01268.x
   Shiozawa E, 2007, LEUKEMIA RES, V31, P1579, DOI 10.1016/j.leukres.2007.03.017
   Sugita Y, 2010, J NEURO-ONCOL, V100, P271, DOI 10.1007/s11060-010-0191-z
   Takashima Y, 2019, SCI REP-UK, V9, DOI 10.1038/s41598-019-46473-5
   Tateishi K, 2021, BRAIN TUMOR PATHOL, V38, P173, DOI 10.1007/s10014-021-00408-z
   Tomita S, 2015, MODERN PATHOL, V28, P1286, DOI 10.1038/modpathol.2015.85
   Topalian SL, 2016, NAT REV CANCER, V16, P275, DOI 10.1038/nrc.2016.36
   Umemura H., 2012, SHOWA IKAISHI, V72, P108
   Wang CC, 2014, BRIT J HAEMATOL, V166, P311, DOI 10.1111/bjh.12938
   Wu P, 2015, PLOS ONE, V10, DOI 10.1371/journal.pone.0131403
   Xu-Monette ZY, 2019, CANCER IMMUNOL RES, V7, P644, DOI 10.1158/2326-6066.CIR-18-0439
   Zhao TC, 2017, PLOS ONE, V12, DOI 10.1371/journal.pone.0176822
NR 50
TC 4
Z9 4
U1 1
U2 1
PU SPRINGER JAPAN KK
PI TOKYO
PA SHIROYAMA TRUST TOWER 5F, 4-3-1 TORANOMON, MINATO-KU, TOKYO, 105-6005,
   JAPAN
SN 1433-7398
EI 1861-387X
J9 BRAIN TUMOR PATHOL
JI Brain Tumor Pathol.
PD JUL
PY 2022
VL 39
IS 3
BP 139
EP 150
DI 10.1007/s10014-022-00427-4
EA MAR 2022
PG 12
WC Oncology; Clinical Neurology; Pathology
WE Science Citation Index Expanded (SCI-EXPANDED)
SC Oncology; Neurosciences & Neurology; Pathology
GA 1Y8IK
UT WOS:000771391600001
PM 35312904
DA 2024-06-03
ER

PT J
AU Sun, XF
   Wu, YC
   Xing, RX
   Bai, XY
   Qian, J
   Zhu, H
   Cui, Q
   Chen, YD
   Liu, Q
   Lai, WY
   Li, JH
   Wang, YM
   Sun, SJ
   Gao, CJ
   Ji, N
   Liu, YB
AF Sun, Xuefei
   Wu, Yuchen
   Xing, Ruixian
   Bai, Xueyan
   Qian, Jun
   Zhu, Hong
   Cui, Qu
   Chen, Yuedan
   Liu, Qing
   Lai, Wenyuan
   Li, Junhong
   Wang, Yaming
   Sun, Shengjun
   Gao, Chunji
   Ji, Nan
   Liu, Yuanbo
TI Non-Myeloablative Chemotherapy as Consolidation Strategy After High-Dose
   Methotrexate-Based Chemoimmunotherapy in Patients With Primary CNS
   Lymphoma: A Retrospective Single Center Study in China
SO FRONTIERS IN ONCOLOGY
LA English
DT Article
DE PCNSL = primary central nervous system lymphoma; HD-MTX; consolidation;
   chemoimmunotherapy; R-MAD regimen
ID INTERNATIONAL EXTRANODAL LYMPHOMA; STEM-CELL TRANSPLANTATION; PEGYLATED
   LIPOSOMAL DOXORUBICIN; WHOLE-BRAIN RADIOTHERAPY; NERVOUS-SYSTEM
   LYMPHOMA; PHASE-II; CYTARABINE; RANDOMIZATION; TEMOZOLOMIDE; METASTASES
AB Primary central nervous system lymphoma (PCNSL) remains a disease with poor outcome and high recurrence rate. We retrospectively analyzed the clinical data of 243 immunocompetent patients with PCNSL in Beijing Tiantan Hospital. The median age of PCNSL patients was 57 years (range 10-95 years). For induction therapy, 94.7% of patients received high-dose methotrexate (HD-MTX) containing regimens, and 59.3% received rituximab, which increased over time. The overall response rate was 72.8%, with 58.8% achieving complete response. With a median follow-up of 27.0 months (95% confidence interval 23.6-30.4), the median progression-free survival (PFS) time was 14.0 months (95% CI 9.45-18.55), and the 2-year PFS rate was 33.2%. The median overall survival (OS) was not reached (NR), with an estimated overall survival rate at 4 years of 61.6%. Among 95 patients who completed sequential consolidation chemotherapy with either pemetrexed or etoposide plus cytarabine, the median PFS was 28 months (95% CI 17.11-38.89), and the estimated overall survival at 4 years was 78.7%. In conclusion, HD-MTX based induction chemotherapy with non-myeloablative sequential consolidation chemotherapy is an alternative feasible treatment option.
C1 [Sun, Xuefei; Wu, Yuchen; Xing, Ruixian; Bai, Xueyan; Qian, Jun; Zhu, Hong; Cui, Qu; Chen, Yuedan; Liu, Qing; Lai, Wenyuan; Li, Junhong; Liu, Yuanbo] Capital Med Univ, Beijing Tiantan Hosp, Dept Hematol, Beijing, Peoples R China.
   [Wang, Yaming] Capital Med Univ, Xuanwu Hosp, Dept Neurosurg, Beijing, Peoples R China.
   [Sun, Shengjun] Capital Med Univ, Beijing Tiantan Hosp, Neuroimaging Ctr, Beijing, Peoples R China.
   [Gao, Chunji] Chinese Peoples Liberat Army Gen Hosp, Dept Hematol, Beijing, Peoples R China.
   [Ji, Nan] Capital Med Univ, Beijing Tiantan Hosp, Dept Neurosurg, Beijing, Peoples R China.
C3 Capital Medical University; Capital Medical University; Capital Medical
   University; Chinese People's Liberation Army General Hospital; Capital
   Medical University
RP Liu, YB (corresponding author), Capital Med Univ, Beijing Tiantan Hosp, Dept Hematol, Beijing, Peoples R China.
EM yuanbol@ccmu.edu.cn
RI wang, zhenhui/JMQ-0550-2023; Li, Zilong/JEZ-8642-2023; liu,
   jiaming/IWE-3196-2023; zhang, xueying/JMB-7808-2023; Wang,
   Xuezhen/IUN-6267-2023; Ji, Nan/AAE-6083-2022; Liu, Jinyu/JYQ-6274-2024;
   Li, Jiaxi/HTS-3430-2023
OI Ji, Nan/0000-0002-9001-8858; Li, Jiaxi/0000-0002-8197-8590; Liu,
   Yuanbo/0000-0003-1703-6774; Wu, Yuchen/0000-0003-1441-7192
CR Abrey LE, 2006, J CLIN ONCOL, V24, P5711, DOI 10.1200/JCO.2006.08.2941
   Anders CK, 2013, PLOS ONE, V8, DOI 10.1371/journal.pone.0061359
   Bromberg JEC, 2019, LANCET ONCOL, V20, P216, DOI 10.1016/S1470-2045(18)30747-2
   Caraglia M, 2006, CANCER CHEMOTH PHARM, V57, P34, DOI 10.1007/s00280-005-0001-z
   Colombat P, 2006, BONE MARROW TRANSPL, V38, P417, DOI 10.1038/sj.bmt.1705452
   Correa DD, 2019, J NEURO-ONCOL, V144, P553, DOI 10.1007/s11060-019-03257-1
   Fallah J, 2016, BLOOD ADV, V1, P112, DOI 10.1182/bloodadvances.2016000927
   Ferreri AJM, 2003, J CLIN ONCOL, V21, P266, DOI 10.1200/JCO.2003.09.139
   Ferreri AJM, 2017, LANCET HAEMATOL, V4, pE510, DOI 10.1016/S2352-3026(17)30174-6
   Ferreri AJM, 2016, LANCET HAEMATOL, V3, pE217, DOI 10.1016/S2352-3026(16)00036-3
   Ferreri AJM, 2009, LANCET, V374, P1512, DOI 10.1016/S0140-6736(09)61416-1
   Fritsch K, 2017, LEUKEMIA, V31, P846, DOI 10.1038/leu.2016.334
   Glass J, 2016, J CLIN ONCOL, V34, P1620, DOI 10.1200/JCO.2015.64.8634
   Grommes C, 2019, NEURO-ONCOLOGY, V21, P296, DOI 10.1093/neuonc/noy192
   Houillier C, 2020, NEUROLOGY, V94, pE1027, DOI 10.1212/WNL.0000000000008900
   Houillier C, 2019, J CLIN ONCOL, V37, P823, DOI 10.1200/JCO.18.00306
   Illerhaus G, 2016, LANCET HAEMATOL, V3, pE388, DOI 10.1016/S2352-3026(16)30050-3
   Kasenda B, 2019, LANCET ONCOL, V20, P169, DOI 10.1016/S1470-2045(18)30829-5
   Kim S, 2016, BMC CANCER, V16, DOI 10.1186/s12885-016-2397-8
   Koukourakis MI, 2000, BRIT J CANCER, V83, P1281, DOI 10.1054/bjoc.2000.1459
   Lin NU, 2004, J CLIN ONCOL, V22, P3608, DOI 10.1200/JCO.2004.01.175
   Lionakis MS, 2017, CANCER CELL, V31, P833, DOI 10.1016/j.ccell.2017.04.012
   Nakasu Y, 2016, SPRINGERPLUS, V5, DOI 10.1186/s40064-016-1954-6
   Omuro A, 2015, LANCET HAEMATOL, V2, pE251, DOI 10.1016/S2352-3026(15)00074-5
   Omuro A, 2015, BLOOD, V125, P1403, DOI 10.1182/blood-2014-10-604561
   Rubenstein JL, 2013, J CLIN ONCOL, V31, P3061, DOI 10.1200/JCO.2012.46.9957
   Schaff Lauren R, 2021, Ann Lymphoma, V5, DOI 10.21037/aol-20-47
   Schorb E, 2016, BMC CANCER, V16, DOI 10.1186/s12885-016-2311-4
   Sun XF, 2017, ONCOTARGET, V8, P49156, DOI 10.18632/oncotarget.17101
   Thiel E, 2010, LANCET ONCOL, V11, P1036, DOI 10.1016/S1470-2045(10)70229-1
   Vail DM, 2004, SEMIN ONCOL, V31, P16, DOI 10.1053/j.seminoncol.2004.08.002
   van der Meulen M, 2021, J NEURO-ONCOL, V152, P357, DOI 10.1007/s11060-021-03708-8
   Wilson WH, 2013, HEMATOL-AM SOC HEMAT, P584, DOI 10.1182/asheducation-2013.1.584
NR 33
TC 4
Z9 4
U1 0
U2 2
PU FRONTIERS MEDIA SA
PI LAUSANNE
PA AVENUE DU TRIBUNAL FEDERAL 34, LAUSANNE, CH-1015, SWITZERLAND
SN 2234-943X
J9 FRONT ONCOL
JI Front. Oncol.
PD FEB 23
PY 2022
VL 12
AR 792274
DI 10.3389/fonc.2022.792274
PG 8
WC Oncology
WE Science Citation Index Expanded (SCI-EXPANDED)
SC Oncology
GA ZP3SM
UT WOS:000766345300001
PM 35280789
OA gold, Green Published
DA 2024-06-03
ER

PT J
AU Batalov, AI
   Afandiev, RM
   Zakharova, NE
   Pogosbekyan, EL
   Shulgina, AA
   Kobyakov, GL
   Potapov, AA
   Pronin, IN
AF Batalov, A., I
   Afandiev, R. M.
   Zakharova, N. E.
   Pogosbekyan, E. L.
   Shulgina, A. A.
   Kobyakov, G. L.
   Potapov, A. A.
   Pronin, I. N.
TI 3D pseudo-continuous arterial spin labeling-MRI (3D PCASL-MRI) in the
   differential diagnosis between glioblastomas and primary central nervous
   system lymphomas
SO NEURORADIOLOGY
LA English
DT Article
DE Glioblastoma; Primary central nervous system lymphoma; Differential
   diagnosis; 3D PCASL
ID PRIMARY CNS LYMPHOMA; PRIMARY CEREBRAL LYMPHOMA; CONTRAST-ENHANCED-MRI;
   HIGH-GRADE GLIOMA; FRACTIONAL ANISOTROPY; BLOOD-FLOW; PERFUSION;
   MULTIFORME; TUMOR
AB Purpose The aim of the study was to compare the parameters of blood flow in glioblastomas and primary central nervous system lymphomas (PCNSLs), measured by pseudo-continuous arterial spin labeling MRI (3D PCASL), and to determine the informativeness of this method in the differential diagnosis between these lesions.
   Methods The study included MRI data of 139 patients with PCNSL (n = 21) and glioblastomas (n = 118), performed in the Burdenko Neurosurgical Center. No patients received chemotherapy, hormone therapy, or radiation therapy prior to MRI. On the 3D PCASL perfusion map, the absolute and normalized values of tumor blood flow were calculated in the glioblastoma and PCNSL groups (maxTBFmean and nTBF).
   Results MaxTBFmean and nTBF in the glioblastoma group were significantly higher than those in the PCNSL group: 168.9 ml/100 g/min versus 65.6 and 9.3 versus 3.7, respectively (p < 0.001). Arterial spin labeling perfusion had high sensitivity (86% for maxTBFmean, 95% for nTBF) and specificity (77% for maxTBFmean, 73% for nTBF) in the differential diagnosis between PCNSL and glioblastomas. Blood flow thresholds were 98.9 ml/100 g/min using absolute blood flow values and 6.1 using normalized values, AUC > 0.88.
   Conclusion The inclusion of 3D PCASL in the standard MRI protocol can increase the specificity of the differential diagnosis between glioblastomas and PCNSL.
C1 [Batalov, A., I; Afandiev, R. M.; Zakharova, N. E.; Pogosbekyan, E. L.; Shulgina, A. A.; Kobyakov, G. L.; Potapov, A. A.; Pronin, I. N.] Minist Hlth Russian Federat, Fed State Autonomous Inst, NN Burdenko Natl Med Res Ctr Neurosurg, Moscow, Russia.
C3 Russian Academy of Medical Sciences; N.N.Burdenko National Medical
   Research Center of Neurosurgery; Ministry of Health of the Russian
   Federation
RP Afandiev, RM (corresponding author), Minist Hlth Russian Federat, Fed State Autonomous Inst, NN Burdenko Natl Med Res Ctr Neurosurg, Moscow, Russia.
EM rafandiev@nsi.ru
RI Zakharova, Natalia E/B-6229-2018; Pogosbekian, Eduard/ABC-7332-2020;
   Shulgina, Anna A/G-1566-2019
OI Pogosbekian, Eduard/0000-0002-4803-6948; Shulgina, Anna
   A/0000-0002-2887-1583; Pronin, Igor/0000-0002-4480-0275; Batalov,
   Artem/0000-0002-8924-7346; Afandiev, Ramin/0000-0001-6384-7960
FU Ministry of Higher Education [075-15-2021-1343]
FX This study was supported by the Ministry of Higher Education Agreement
   075-15-2021-1343.
CR Alifieris C, 2015, PHARMACOL THERAPEUT, V152, P63, DOI 10.1016/j.pharmthera.2015.05.005
   Bataille B, 2000, J NEUROSURG, V92, P261, DOI 10.3171/jns.2000.92.2.0261
   Batalov A I, 2018, Zh Vopr Neirokhir Im N N Burdenko, V82, P15, DOI 10.17116/neiro20188206115
   Beppu T, 2003, J NEURO-ONCOL, V63, P109, DOI 10.1023/A:1023977520909
   Calli C, 2006, EUR J RADIOL, V58, P394, DOI 10.1016/j.ejrad.2005.12.032
   Choi YS, 2017, EUR RADIOL, V27, P1344, DOI 10.1007/s00330-016-4484-2
   DeAngelis LM, 1999, J NEURO-ONCOL, V43, P249, DOI 10.1023/A:1006258619757
   Di N, 2019, CLIN RADIOL, V74, DOI 10.1016/j.crad.2018.10.003
   Doskaliyev A, 2012, EUR J RADIOL, V81, P339, DOI 10.1016/j.ejrad.2010.11.005
   Ferreri AJM, 2009, LANCET, V374, P1512, DOI 10.1016/S0140-6736(09)61416-1
   Guo AC, 2002, RADIOLOGY, V224, P177, DOI 10.1148/radiol.2241010637
   Hakyemez B, 2006, J MAGN RESON IMAGING, V24, P817, DOI 10.1002/jmri.20707
   Hartmann M, 2003, NEUROSCI LETT, V338, P119, DOI 10.1016/S0304-3940(02)01367-8
   Hatakeyama J, 2021, NEUROL MED-CHIR, V61, P367, DOI 10.2176/nmc.oa.2020-0375
   Hoang-Xuan K, 2015, LANCET ONCOL, V16, pE322, DOI 10.1016/S1470-2045(15)00076-5
   Jiang JJ, 2014, INT J CLIN EXP PATHO, V7, P2790
   Kickingereder P, 2014, AM J NEURORADIOL, V35, P1503, DOI 10.3174/ajnr.A3915
   Kinoshita M, 2008, NEUROIMAGE, V43, P29, DOI 10.1016/j.neuroimage.2008.06.041
   Labak CM, 2019, WORLD NEUROSURG, V126, pE1436, DOI 10.1016/j.wneu.2019.02.252
   Lee IH, 2010, EUR J RADIOL, V76, P48, DOI 10.1016/j.ejrad.2009.05.013
   Lee JY, 2019, EUR RADIOL, V29, P5539, DOI 10.1007/s00330-019-06097-9
   Liao WH, 2009, ACTA RADIOL, V50, P217, DOI 10.1080/02841850802616752
   Lin X, 2017, AM J NEURORADIOL, V38, P485, DOI 10.3174/ajnr.A5023
   Ma H, 2017, EXP THER MED, V13, P2691, DOI 10.3892/etm.2017.4370
   Ma JH, 2010, AM J NEURORADIOL, V31, P1699, DOI 10.3174/ajnr.A2161
   Malikova H, 2016, CANCER IMAGING, V16, DOI 10.1186/s40644-016-0098-9
   Murayama K, 2018, MAGN RESON MED SCI, V17, P42, DOI 10.2463/mrms.mp.2016-0113
   Nakajima S, 2015, CLIN RADIOL, V70, P1393, DOI 10.1016/j.crad.2015.08.004
   Qiu DQ, 2012, J MAGN RESON IMAGING, V36, P110, DOI 10.1002/jmri.23613
   Rau MK, 2014, J NEURO-ONCOL, V120, P557, DOI 10.1007/s11060-014-1586-z
   Schlegel Uwe, 2009, Ther Adv Neurol Disord, V2, P93, DOI 10.1177/1756285608101222
   Toh CH, 2008, AM J NEURORADIOL, V29, P471, DOI 10.3174/ajnr.A0872
   Toh CH, 2013, AM J NEURORADIOL, V34, P1145, DOI 10.3174/ajnr.A3383
   Wang S, 2011, AJNR Am J Neuroradiol, V32, P507, DOI 10.3174/ajnr.A2333
   Xi YB, 2019, EUR J RADIOL, V112, P59, DOI 10.1016/j.ejrad.2019.01.008
   Xiao HF, 2015, EUR RADIOL, V25, P3423, DOI 10.1007/s00330-015-3768-2
   Yamashita K, 2016, J MAGN RESON IMAGING, V44, P1256, DOI 10.1002/jmri.25261
   Yamashita K, 2013, NEURORADIOLOGY, V55, P135, DOI 10.1007/s00234-012-1089-6
   Yoo RE, 2013, J MAGN RESON IMAGING, V38, P852, DOI 10.1002/jmri.24026
   You SH, 2018, EUR RADIOL, V28, P3801, DOI 10.1007/s00330-018-5359-5
NR 40
TC 4
Z9 5
U1 1
U2 5
PU SPRINGER
PI NEW YORK
PA ONE NEW YORK PLAZA, SUITE 4600, NEW YORK, NY, UNITED STATES
SN 0028-3940
EI 1432-1920
J9 NEURORADIOLOGY
JI Neuroradiology
PD AUG
PY 2022
VL 64
IS 8
BP 1539
EP 1545
DI 10.1007/s00234-021-02888-4
EA FEB 2022
PG 7
WC Clinical Neurology; Neuroimaging; Radiology, Nuclear Medicine & Medical
   Imaging
WE Science Citation Index Expanded (SCI-EXPANDED)
SC Neurosciences & Neurology; Radiology, Nuclear Medicine & Medical Imaging
GA 2T5EZ
UT WOS:000749925900003
PM 35112216
DA 2024-06-03
ER

PT J
AU Zhou, XJ
   Tian, S
   Zhou, X
   Shi, HM
   Li, Y
   Xiao, JJ
   Chen, K
   Chen, BB
   Xu, GZ
   Wang, QP
AF Zhou, Xianjin
   Tian, Sha
   Zhou, Xian
   Shi, Huimin
   Li, Yi
   Xiao, Jianjiang
   Chen, Kun
   Chen, Bobin
   Xu, Gezhi
   Wang, Qingping
TI Optical Coherence Tomography Benefits the Diagnosis and Follow-Up of
   Primary Central Nervous System Lymphoma with Intraocular Involvement
SO CANCER MANAGEMENT AND RESEARCH
LA English
DT Article
DE intravitreal injection; methotrexate; optical coherence tomography;
   primary central nervous system lymphoma; vitreoretinal lymphoma
ID VITREORETINAL LYMPHOMA; FEATURES; EYES
AB Purpose: To describe the characteristic manifestations of vitreoretinal lymphoma (VRL) with optical coherence tomography (OCT) and monitor their outcomes after treatmEnt. Patients and Methods: Patients with primary central nervous system lymphoma (PCNSL) and intraocular involvement were assigned to the VRL group. OCT manifestations were analyzed and changes in abnormalities were recorded after intravitreal methotrexate injections. OCT manifestations of PCNSL patients without intraocular involvement were analyzed as well (non-VRL group). Results: There were 48 eyes with high-quality OCT records in the VRL group, of which 19 had abnormal manifestations. The most frequent abnormality was outer retina (OR) fuzzy borders (14 of 19, 73.7%). Other abnormalities included: focal subretinal deposits (8 of 19, 42.1%), hyperreflective subretinal dots (2 of 19, 10.5%), pigment epithelium detachment (PED) (5 of 19, 26.3%), preretinal deposits (5 of 19, 26.3%), epiretinal membrane (3 of 19, 15.8%), cystoid macular edema (3 of 19, 15.8%), subretinal fluid (3 of 19, 15.8%), outer retina atrophy (2 of 19, 10.5%), unilateral optic papilledema (2 of 19, 10.5%), retinal thickening (1 of 19, 5.3%), and subretinal fibrosis (1 of 19, 5.3%). Nine eyes with retinal abnormalities were receiving regular intravitreal methotrexate. The retinal structure of seven eyes (only outer retina involved) returned to almost normal on OCT images. The remaining two eyes (with severe retinal vasculitis) showed little improvement after treatment. Conclusion: OCT is helpful for the diagnosis of PCNSL with intraocular involvement and long-term follow-up of the disease. Summary Statement: The characteristic manifestations of vitreoretinal lymphoma (VRL) with optical coherence tomography (OCT) were described and their outcomes after treatment were monitored. These findings suggested that OCT is helpful for the diagnosis of PCNSL with intraocular involvement and long-term follow-up of the disease.
C1 [Zhou, Xianjin; Xu, Gezhi] Fudan Univ, Coll Med, Eye Inst Eye & ENT Hosp, Shanghai, Peoples R China.
   [Zhou, Xianjin; Xu, Gezhi] Sci & Technol Commiss Shanghai Municipal, Shanghai Key Lab Visual Impairment & Restorat, Shanghai, Peoples R China.
   [Zhou, Xianjin; Tian, Sha; Zhou, Xian; Shi, Huimin; Li, Yi; Xiao, Jianjiang; Wang, Qingping] Fudan Univ, Huashan Hosp, Dept Ophthalmol, 12 Middle Urumqi Rd, Shanghai 200040, Peoples R China.
   [Chen, Kun] Fudan Univ, Huashan Hosp, Dept Lab Med, Shanghai, Peoples R China.
   [Chen, Bobin] Fudan Univ, Huashan Hosp, Dept Hematol, Shanghai, Peoples R China.
C3 Fudan University; Science & Technology Commission of Shanghai
   Municipality (STCSM); Fudan University; Fudan University; Fudan
   University
RP Wang, QP (corresponding author), Fudan Univ, Huashan Hosp, Dept Ophthalmol, 12 Middle Urumqi Rd, Shanghai 200040, Peoples R China.; Xu, GZ (corresponding author), Fudan Univ, Eye & ENT Hosp, Dept Ophthalmol, 83 Fenyang Rd, Shanghai 200031, Peoples R China.
EM drxugezhi@163.com; wangqinping71@163.com
RI liu, mengjie/KDN-1890-2024; zhen, li/KGK-6604-2024
FU Shanghai Xuhui district health and family planning commission key
   disease joint project [XHLHGG201807, SHDC2020CR2041B]
FX This work was supported by the Shanghai Xuhui district health and family
   planning commission key disease joint project (XHLHGG201807) and the
   Shanghai clinical three-year action plan-major clinical research project
   (SHDC2020CR2041B) .
CR Barry RJ, 2018, BRIT J OPHTHALMOL, V102, P1362, DOI 10.1136/bjophthalmol-2017-311612
   Chan CC, 2003, OPHTHALMOLOGY, V110, P421, DOI 10.1016/S0161-6420(02)01737-2
   Coupland SE, 2004, GRAEF ARCH CLIN EXP, V242, P901, DOI 10.1007/s00417-004-0973-0
   Deák GG, 2019, JAMA OPHTHALMOL, V137, P194, DOI 10.1001/jamaophthalmol.2018.5835
   Egawa M, 2014, CLIN OPHTHALMOL, V8, P335, DOI 10.2147/OPTH.S58114
   Farrall AL, 2020, SURV OPHTHALMOL, V65, P548, DOI 10.1016/j.survophthal.2020.02.001
   Fend F, 2016, BRIT J HAEMATOL, V173, P680, DOI 10.1111/bjh.14025
   Frenkel S, 2008, BRIT J OPHTHALMOL, V92, P383, DOI 10.1136/bjo.2007.127928
   Grommes C, 2017, J CLIN ONCOL, V35, P2410, DOI 10.1200/JCO.2017.72.7602
   Hans CP, 2004, BLOOD, V103, P275, DOI 10.1182/blood-2003-05-1545
   Hoang-Xuan K, 2015, LANCET ONCOL, V16, pE322, DOI 10.1016/S1470-2045(15)00076-5
   Ito T, 2019, GRAEF ARCH CLIN EXP, V257, P1029, DOI 10.1007/s00417-019-04266-6
   Jang HS, 2013, J OPHTHALMIC INFLAMM, V3, DOI 10.1186/1869-5760-3-59
   Kase S, 2012, OPHTHALMOLOGY, V119, P1083, DOI 10.1016/j.ophtha.2011.12.011
   Keino H, 2016, OCUL IMMUNOL INFLAMM, V24, P268, DOI 10.3109/09273948.2014.1002568
   Kimura K, 2012, JPN J OPHTHALMOL, V56, P383, DOI 10.1007/s10384-012-0150-7
   Lai J, 2019, INT J OPHTHALMOL-CHI, V12, P1001, DOI 10.18240/ijo.2019.06.20
   Lavine JA, 2019, RETINA-J RET VIT DIS, V39, P1861, DOI 10.1097/IAE.0000000000002260
   Mantopoulos D, 2015, OCUL ONCOL PATHOL, V1, P237, DOI 10.1159/000374121
   Pochat-Cotilloux C, 2018, RETINA-J RET VIT DIS, V38, P773, DOI 10.1097/IAE.0000000000001922
   Saito T, 2016, GRAEF ARCH CLIN EXP, V254, P2319, DOI 10.1007/s00417-016-3395-x
   Shi HM, 2021, OCUL IMMUNOL INFLAMM, V29, P448, DOI 10.1080/09273948.2019.1657903
   Takhar JS, 2019, CURR OPIN OPHTHALMOL, V30, P491, DOI 10.1097/ICU.0000000000000620
   Tan SZ, 2018, BMC OPHTHALMOL, V18, DOI 10.1186/s12886-018-0860-9
   Yang XL, 2021, RETINA-J RET VIT DIS, V41, P249, DOI 10.1097/IAE.0000000000002819
   Yonese I, 2019, EUR J HAEMATOL, V102, P191, DOI 10.1111/ejh.13191
   Yuan XG, 2020, ANN HEMATOL, V99, P93, DOI 10.1007/s00277-019-03821-9
   Zhao HY, 2020, BMC OPHTHALMOL, V20, DOI 10.1186/s12886-019-1300-1
   Zhou X, 2020, BMC OPHTHALMOL, V20, DOI 10.1186/s12886-020-01464-3
   Zhuang L, 2019, ONCOL REP, V41, P397, DOI 10.3892/or.2018.6781
NR 30
TC 4
Z9 4
U1 0
U2 10
PU DOVE MEDICAL PRESS LTD
PI ALBANY
PA PO BOX 300-008, ALBANY, AUCKLAND 0752, NEW ZEALAND
SN 1179-1322
J9 CANCER MANAG RES
JI Cancer Manag. Res.
PY 2022
VL 14
BP 1007
EP 1018
DI 10.2147/CMAR.S353142
PG 12
WC Oncology
WE Science Citation Index Expanded (SCI-EXPANDED)
SC Oncology
GA ZP7RD
UT WOS:000766616400006
PM 35283643
OA Green Published, gold
DA 2024-06-03
ER

PT J
AU Stadlbauer, A
   Marhold, F
   Oberndorfer, S
   Heinz, G
   Zimmermann, M
   Buchfelder, M
   Heynold, E
   Kinfe, TM
AF Stadlbauer, Andreas
   Marhold, Franz
   Oberndorfer, Stefan
   Heinz, Gertraud
   Zimmermann, Max
   Buchfelder, Michael
   Heynold, Elisabeth
   Kinfe, Thomas M.
TI Metabolic Tumor Microenvironment Characterization of Contrast Enhancing
   Brain Tumors Using Physiologic MRI
SO METABOLITES
LA English
DT Article
DE brain tumors; hypoxia; neovascularization; physiological MRI; tumor
   microenvironment; energy metabolism; metabolic imaging
ID CENTRAL-NERVOUS-SYSTEM; MAGNETIC-RESONANCE-SPECTROSCOPY; HIGH-GRADE
   GLIOMAS; GLIOBLASTOMA-MULTIFORME; OXYGEN-CONSUMPTION; PERFUSION METRICS;
   NATURAL-HISTORY; DIFFUSION; LYMPHOMA; ECHO
AB The tumor microenvironment is a critical regulator of cancer development and progression as well as treatment response and resistance in brain neoplasms. The available techniques for investigation, however, are not well suited for noninvasive in vivo characterization in humans. A total of 120 patients (59 females; 61 males) with newly diagnosed contrast-enhancing brain tumors (64 glioblastoma, 20 brain metastases, 15 primary central nervous system (CNS) lymphomas (PCNSLs), and 21 meningiomas) were examined with a previously established physiological MRI protocol including quantitative blood-oxygen-level-dependent imaging and vascular architecture mapping. Six MRI biomarker maps for oxygen metabolism and neovascularization were fused for classification of five different tumor microenvironments: glycolysis, oxidative phosphorylation (OxPhos), hypoxia with/without neovascularization, and necrosis. Glioblastoma showed the highest metabolic heterogeneity followed by brain metastasis with a glycolysis-to-OxPhos ratio of approximately 2:1 in both tumor entities. In addition, glioblastoma revealed a significant higher percentage of hypoxia (24%) compared to all three other brain tumor entities: brain metastasis (7%; p < 0.001), PCNSL (8%; p = 0.001), and meningioma (8%; p = 0.003). A more aggressive biological brain tumor behavior was associated with a higher percentage of hypoxia and necrosis and a lower percentage of remaining vital tumor tissue and aerobic glycolysis. The proportion of oxidative phosphorylation, however, was rather similar (17-26%) for all four brain tumor entities. Tumor microenvironment (TME) mapping provides insights into neurobiological differences of contrast-enhancing brain tumors and deserves further clinical cancer research attention. Although there is a long roadmap ahead, TME mapping may become useful in order to develop new diagnostic and therapeutic approaches.
C1 [Stadlbauer, Andreas; Heinz, Gertraud] Karl Landsteiner Univ Hlth Sci, Inst Med Radiol, Univ Clin St Polten, A-3100 St Polten, Austria.
   [Stadlbauer, Andreas; Zimmermann, Max; Buchfelder, Michael; Heynold, Elisabeth; Kinfe, Thomas M.] Friedrich Alexander Univ Erlangen Nurnberg, Dept Neurosurg, D-91054 Erlangen, Germany.
   [Marhold, Franz] Karl Landsteiner Univ Hlth Sci, Dept Neurosurg, Univ Clin St Polten, A-3100 St Polten, Austria.
   [Oberndorfer, Stefan] Karl Landsteiner Univ Hlth Sci, Dept Neurol, Univ Clin St Polten, A-3100 St Polten, Austria.
   [Zimmermann, Max] Univ Tubingen, Dept Preclin Imaging & Radiopharm, D-72076 Tubingen, Germany.
   [Kinfe, Thomas M.] Friedrich Alexander Univ FAU Erlangen Nurnberg, Div Funct Neurosurg & Stereotaxy, D-91054 Erlangen, Germany.
C3 University of Erlangen Nuremberg; Eberhard Karls University of Tubingen;
   University of Erlangen Nuremberg
RP Stadlbauer, A (corresponding author), Karl Landsteiner Univ Hlth Sci, Inst Med Radiol, Univ Clin St Polten, A-3100 St Polten, Austria.; Stadlbauer, A (corresponding author), Friedrich Alexander Univ Erlangen Nurnberg, Dept Neurosurg, D-91054 Erlangen, Germany.
EM andi@nmr.at; franz.marhold@stpoelten.lknoe.at;
   Stefan.Oberndorfer@stpoelten.lknoe.at;
   Gertraud.Heinz@stpoelten.lknoe.at; Max.Zimmermann@med.uni-tuebingen.de;
   Michael.Buchfelder@uk-erlangen.de; Elisabeth.Heynold@uk-erlangen.de;
   thomasmehari.kinfe@uk-erlangen.de
OI Kinfe, Thomas M./0000-0002-4888-543X; Marhold,
   Franz/0000-0001-8338-8060; Stadlbauer, Andreas/0000-0001-8348-2620;
   Zimmermann, Max/0000-0001-9330-9266
CR Abe T, 2015, SPRINGERPLUS, V4, DOI 10.1186/s40064-015-0861-6
   [Anonymous], 2015, INT J SCI ENG RES
   Bataille B, 2000, J NEUROSURG, V92, P261, DOI 10.3171/jns.2000.92.2.0261
   Bernstein SH, 2009, J CLIN ONCOL, V27, P114, DOI 10.1200/JCO.2008.16.8021
   Bisdas S, 2009, AM J NEURORADIOL, V30, P681, DOI 10.3174/ajnr.A1465
   Bjornerud A, 2010, J CEREBR BLOOD F MET, V30, P1066, DOI 10.1038/jcbfm.2010.4
   Boxerman JL, 2012, AM J NEURORADIOL, V33, P1081, DOI 10.3174/ajnr.A2934
   Boxerman JL, 2006, AM J NEURORADIOL, V27, P859
   Carreau A, 2011, J CELL MOL MED, V15, P1239, DOI 10.1111/j.1582-4934.2011.01258.x
   Cha S, 2006, AM J NEURORADIOL, V27, P475
   Chen EI, 2007, CANCER RES, V67, P1472, DOI 10.1158/0008-5472.CAN-06-3137
   Chiang IC, 2004, NEURORADIOLOGY, V46, P619, DOI 10.1007/s00234-004-1246-7
   Christen T, 2012, MAGN RESON MED, V68, P905, DOI 10.1002/mrm.23283
   Cindil E, 2021, NEURORADIOLOGY, V63, P331, DOI 10.1007/s00234-020-02522-9
   Combs SE, 2016, CANCERS, V8, DOI 10.3390/cancers8010015
   Ducreux D, 2006, AM J NEURORADIOL, V27, P1059
   Emblem KE, 2013, NAT MED, V19, P1178, DOI 10.1038/nm.3289
   Essig M, 2002, ACTA RADIOL, V43, P354, DOI 10.1034/j.1600-0455.2002.430402.x
   Feichtinger RG, 2016, NEURO-ONCOLOGY, V18, P184, DOI 10.1093/neuonc/nov105
   Gaudy-Marqueste C, 2014, ANN ONCOL, V25, P2086, DOI 10.1093/annonc/mdu266
   Gillies RJ, 2012, NAT REV CANCER, V12, P487, DOI 10.1038/nrc3298
   Gjedde A, 2002, NEUROIMAGE, V17, P1876, DOI 10.1006/nimg.2002.1272
   Greaves M, 2012, NATURE, V481, P306, DOI 10.1038/nature10762
   Hambardzumyan D, 2015, TRENDS CANCER, V1, P252, DOI 10.1016/j.trecan.2015.10.009
   Hangel G, 2019, NEUROIMAGE, V191, P587, DOI 10.1016/j.neuroimage.2019.02.023
   Hardee ME, 2012, AM J PATHOL, V181, P1126, DOI 10.1016/j.ajpath.2012.06.030
   Hartmann M, 2003, NEUROSCI LETT, V338, P119, DOI 10.1016/S0304-3940(02)01367-8
   Heiden MGV, 2009, SCIENCE, V324, P1029, DOI 10.1126/science.1160809
   Hirsch NM, 2014, NMR BIOMED, V27, P853, DOI 10.1002/nbm.3131
   Holleczek B, 2019, CANCER EPIDEMIOL, V62, DOI 10.1016/j.canep.2019.07.001
   Lv M, 2018, SEMIN ROENTGENOL, V53, P45, DOI 10.1053/j.ro.2017.11.005
   Jain RK, 2007, NAT REV NEUROSCI, V8, P610, DOI 10.1038/nrn2175
   Jensen JH, 2006, MAGN RESON MED, V56, P1145, DOI 10.1002/mrm.21052
   Kaczmarz S, 2020, J CEREBR BLOOD F MET, V40, P760, DOI 10.1177/0271678X19839502
   KENNAN RP, 1994, MAGNET RESON MED, V31, P9, DOI 10.1002/mrm.1910310103
   Krabbe K, 1997, NEURORADIOLOGY, V39, P483, DOI 10.1007/s002340050450
   Lacroix M, 2001, J NEUROSURG, V95, P190, DOI 10.3171/jns.2001.95.2.0190
   Lee MD, 2019, AM J NEURORADIOL, V40, P1445, DOI 10.3174/ajnr.A6153
   Louis DN, 2016, ACTA NEUROPATHOL, V131, P803, DOI 10.1007/s00401-016-1545-1
   Mangla R, 2011, AM J NEURORADIOL, V32, P1004, DOI 10.3174/ajnr.A2441
   Marin-Valencia I, 2012, CELL METAB, V15, P827, DOI 10.1016/j.cmet.2012.05.001
   Marko NF, 2014, J CLIN ONCOL, V32, P774, DOI 10.1200/JCO.2013.51.8886
   Marusyk A, 2012, NAT REV CANCER, V12, P323, DOI 10.1038/nrc3261
   Mikkilineni L, 2017, SEMIN ONCOL, V44, P218, DOI 10.1053/j.seminoncol.2017.10.003
   Mukundan S, 2008, J NEURO-ONCOL, V89, P259, DOI 10.1007/s11060-008-9616-3
   OLIVERO WC, 1995, J NEUROSURG, V83, P222, DOI 10.3171/jns.1995.83.2.0222
   Omuro A, 2013, JAMA-J AM MED ASSOC, V310, P1842, DOI 10.1001/jama.2013.280319
   Ostrom QT, 2012, FRONT ONCOL, V2, DOI 10.3389/fonc.2012.00019
   Parsons DW, 2008, SCIENCE, V321, P1807, DOI 10.1126/science.1164382
   Pasricha S, 2011, INDIAN J CANCER, V48, P199, DOI 10.4103/0019-509X.82890
   Prasloski T, 2012, MAGN RESON MED, V67, P1803, DOI 10.1002/mrm.23157
   Preibisch C, 2008, MAGN RESON MED, V60, P908, DOI 10.1002/mrm.21730
   Quail DF, 2017, CANCER CELL, V31, P326, DOI 10.1016/j.ccell.2017.02.009
   Ranjan T, 2009, NEUROTHERAPEUTICS, V6, P598, DOI 10.1016/j.nurt.2009.04.012
   Rizzo L, 2009, RADIOL MED, V114, P645, DOI 10.1007/s11547-009-0401-y
   Sherwood PR, 2004, NEUROLOGY, V62, P1788, DOI 10.1212/01.WNL.0000125195.26224.7C
   Smith AM, 2000, J MAGN RESON IMAGING, V12, P400, DOI 10.1002/1522-2586(200009)12:3<400::AID-JMRI5>3.0.CO;2-C
   Sperduto PW, 2010, INT J RADIAT ONCOL, V77, P655, DOI 10.1016/j.ijrobp.2009.08.025
   Stadlbauer A, 2020, J CEREBR BLOOD F MET, V40, P528, DOI 10.1177/0271678X19827885
   Stadlbauer A, 2019, MOL IMAGING BIOL, V21, P747, DOI 10.1007/s11307-018-1289-5
   Stadlbauer A, 2018, NEURO-ONCOLOGY, V20, P1536, DOI 10.1093/neuonc/noy066
   Stadlbauer A, 2018, J CEREBR BLOOD F MET, V38, P422, DOI 10.1177/0271678X17694905
   Stadlbauer A, 2017, SCI REP-UK, V7, DOI 10.1038/s41598-017-09048-w
   Stadlbauer A, 2017, RADIOLOGY, V283, P798, DOI 10.1148/radiol.2016161422
   Stadlbauer A, 2017, J CEREBR BLOOD F MET, V37, P632, DOI 10.1177/0271678X16655549
   Svolos P, 2013, MAGN RESON IMAGING, V31, P1567, DOI 10.1016/j.mri.2013.06.010
   Tóth V, 2013, J NEURO-ONCOL, V115, P197, DOI 10.1007/s11060-013-1210-7
   Tsougos I, 2012, CANCER IMAGING, V12, P423, DOI 10.1102/1470-7330.2012.0038
   Vafaee MS, 2012, J CEREBR BLOOD F MET, V32, P1859, DOI 10.1038/jcbfm.2012.89
   Vafaee MS, 2000, J CEREBR BLOOD F MET, V20, P747, DOI 10.1097/00004647-200004000-00012
   Vajkoczy P, 1998, J CEREBR BLOOD F MET, V18, P510, DOI 10.1097/00004647-199805000-00006
   Valable S, 2017, J CEREBR BLOOD F MET, V37, P2584, DOI 10.1177/0271678X16671965
   Vartanian A, 2014, NEURO-ONCOLOGY, V16, P1167, DOI 10.1093/neuonc/nou035
   Vaupel P, 2012, INT J BIOCHEM CELL B, V44, P1477, DOI 10.1016/j.biocel.2012.05.019
   Villano JL, 2011, BRIT J CANCER, V105, P1414, DOI 10.1038/bjc.2011.357
   Walker-Samuel S, 2013, NAT MED, V19, P1067, DOI 10.1038/nm.3252
   WARBURG O, 1956, SCIENCE, V123, P309, DOI 10.1126/science.123.3191.309
   Weller M, 2014, LANCET ONCOL, V15, pE395, DOI 10.1016/S1470-2045(14)70011-7
   Xing Z, 2014, CLIN NEURORADIOL, V24, P329, DOI 10.1007/s00062-013-0255-5
   Xu C, 2013, MAGN RESON MED, V69, P981, DOI 10.1002/mrm.24326
   YABLONSKIY DA, 1994, MAGNET RESON MED, V32, P749, DOI 10.1002/mrm.1910320610
   Yamasaki F, 2005, RADIOLOGY, V235, P985, DOI 10.1148/radiol.2353031338
NR 82
TC 4
Z9 4
U1 1
U2 5
PU MDPI
PI BASEL
PA ST ALBAN-ANLAGE 66, CH-4052 BASEL, SWITZERLAND
EI 2218-1989
J9 METABOLITES
JI Metabolites
PD OCT
PY 2021
VL 11
IS 10
AR 668
DI 10.3390/metabo11100668
PG 17
WC Biochemistry & Molecular Biology
WE Science Citation Index Expanded (SCI-EXPANDED)
SC Biochemistry & Molecular Biology
GA WV1SH
UT WOS:000717017100001
PM 34677383
OA Green Published, gold
DA 2024-06-03
ER

PT J
AU Schorb, E
   Isbell, LK
   Illerhaus, G
   Ihorst, G
   Meerpohl, JJ
   Grummich, K
   Nagavci, B
   Schmucker, C
AF Schorb, Elisabeth
   Isbell, Lisa Kristina
   Illerhaus, Gerald
   Ihorst, Gabriele
   Meerpohl, Joerg J.
   Grummich, Kathrin
   Nagavci, Blin
   Schmucker, Christine
TI Treatment Regimens for Immunocompetent Elderly Patients with Primary
   Central Nervous System Lymphoma: A Scoping Review
SO CANCERS
LA English
DT Review
DE primary central nervous system lymphoma; elderly patients; conventional
   chemotherapy; high-dose chemotherapy; autologous stem cell
   transplantation
ID PRIMARY CNS LYMPHOMA; HIGH-DOSE METHOTREXATE; STEM-CELL TRANSPLANTATION;
   WHOLE-BRAIN RADIOTHERAPY; NON-HODGKINS-LYMPHOMA; INTERNATIONAL
   EXTRANODAL LYMPHOMA; QUALITY-OF-LIFE; PHASE-II; INTRAVENTRICULAR
   CHEMOTHERAPY; RETROSPECTIVE ANALYSIS
AB Simple Summary Most patients diagnosed with primary central nervous system lymphoma (PCNSL) are 60 years or older and tend to have a poor prognosis. Evidence to guide and optimize treatment choices for these vulnerable patients is limited. We performed a scoping review to identify and describe all relevant clinical studies investigating chemotherapies and combinations of chemotherapies (including high-dose chemotherapy followed by autologous stem cell transplantation (HCT-ASCT)) in elderly PCNSL patients. In total, we identified six randomized controlled trials, 26 prospective and 24 retrospective studies (with/without control group). While most studies investigated protocols based on 'conventional' chemotherapy treatment, data evaluating HCT-ASCT in the elderly were scarce, and the generalizability of the only RCT published is questionable. Considering the poor prognosis of these patients and their need for more effective treatment options, a thoroughly planned randomized controlled trial comparing HCT-ASCT with 'conventional' chemoimmunotherapy is urgently needed to evaluate the efficacy of HCT-ASCT. Background: Most patients diagnosed with primary central nervous system lymphoma (PCNSL) are older than 60 years. Despite promising treatment options for younger patients, prognosis for the elderly remains poor and efficacy of available treatment options is limited. Materials and Methods: We conducted a scoping review to identify and summarize the current study pool available evaluating different types and combinations of (immuno) chemotherapy with a special focus on HCT-ASCT in elderly PCNSL. Relevant studies were identified through systematic searches in the bibliographic databases Medline, Web of Science, Cochrane Library and ScienceDirect (last search conducted in September 2020). For ongoing studies, we searched ClinicalTrials.gov, the German study register and the WHO registry. Results: In total, we identified six randomized controlled trials (RCT) with 1.346 patients, 26 prospective (with 1.366 patients) and 24 retrospective studies (with 2.629 patients). Of these, only six studies (one completed and one ongoing RCT (with 447 patients), one completed and one ongoing prospective single arm study (with 65 patients), and two retrospective single arm studies (with 122 patients)) evaluated HCT-ASCT. Patient relevant outcomes such as progression-free and overall survival and (neuro-)toxicity were adequately considered across almost all studies. The current study pool is, however, not conclusive in terms of the most effective treatment options for elderly. Main limitations were (very) small sample sizes and heterogeneous patient populations in terms of age ranges (particularly in RCTs) limiting the applicability of the results to the target population (elderly). Conclusions: Although it has been shown that HCT-ASCT is probably a feasible and effective treatment option, this approach has never been investigated within a RCT including a wide range of elderly patients. A RCT comparing conventional (immuno) chemotherapy with HCT-ASCT is crucial to evaluate benefit and harms in an un-biased manner to eventually provide older PCNSL patients with the most effective treatment.
C1 [Schorb, Elisabeth; Isbell, Lisa Kristina; Ihorst, Gabriele] Univ Freiburg, Fac Med, Dept Hematol Oncol & Stem Cell Transplantat, D-79106 Freiburg, Germany.
   [Illerhaus, Gerald] Klinikum Stuttgart, Dept Hematol Oncol & Palliat Care, D-70174 Stuttgart, Germany.
   [Ihorst, Gabriele] Univ Freiburg, Fac Med, Clin Trials Unit, D-79110 Freiburg, Germany.
   [Meerpohl, Joerg J.; Grummich, Kathrin; Nagavci, Blin; Schmucker, Christine] Univ Freiburg, Med Ctr Fac Med, Inst Evidence Med, D-79110 Freiburg, Germany.
   [Meerpohl, Joerg J.; Grummich, Kathrin] Cochrane Germany Fdn, Cochrane Germany, D-79110 Freiburg, Germany.
C3 University of Freiburg; Klinikum Stuttgart; University of Freiburg;
   University of Freiburg
RP Schorb, E (corresponding author), Univ Freiburg, Fac Med, Dept Hematol Oncol & Stem Cell Transplantat, D-79106 Freiburg, Germany.
EM elisabeth.schorb@uniklinik-freiburg.de;
   lisa.isbell@uniklinik-freiburg.de; g.illerhaus@klinikum-stuttgart.de;
   gabriele.ihorst@uniklinik-freiburg.de; meerpohl@ifem.uni-freiburg.de;
   grummich@cochrane.de; nagavci@ifem.uni-freiburg.de;
   schmucker@ifem.uni-freiburg.de
RI Ihorst, Gabriele/AAA-7445-2021; Nagavci, Blin/AAW-7370-2020; Meerpohl,
   Joerg J/J-4224-2013
OI Nagavci, Blin/0000-0002-6626-2842; Meerpohl, Joerg
   J/0000-0002-1333-5403; Schmucker, Christine/0000-0002-1188-3158; Ihorst,
   Gabriele/0000-0002-8091-1589; Grummich, Kathrin/0000-0003-4645-6014
FU Federal Ministry of Education and Research (BMBF) [01KD1904];
   Berta-Ottenstein-Programme for Advanced Clinician Scientists, Faculty of
   Medicine, University of Freiburg
FX This work was supported by a research grant (grand number 01KD1904)
   "Nationale Dekade gegen Krebs" provided to Elisabeth Schorb by the
   Federal Ministry of Education and Research (BMBF). Additionally,
   Elisabeth Schorb's position was partially funded by the
   Berta-Ottenstein-Programme for Advanced Clinician Scientists, Faculty of
   Medicine, University of Freiburg.
CR AARONSON NK, 1993, J NATL CANCER I, V85, P365, DOI 10.1093/jnci/85.5.365
   Abrey LE, 2006, J CLIN ONCOL, V24, P5711, DOI 10.1200/JCO.2006.08.2941
   Abrey LE, 2005, J CLIN ONCOL, V23, P5034, DOI 10.1200/JCO.2005.13.524
   Aki H, 2013, INT J CLIN EXP PATHO, V6, P1068
   Alnahhas I, 2019, CL LYMPH MYELOM LEUK, V19, pE129, DOI 10.1016/j.clml.2018.11.018
   Belhouachi N, 2020, BLOOD ADV, V4, P1357, DOI 10.1182/bloodadvances.2019000980
   Bessell EM, 2002, J CLIN ONCOL, V20, P231, DOI 10.1200/JCO.20.1.231
   Bessell EM, 2001, INT J RADIAT ONCOL, V50, P457, DOI 10.1016/S0360-3016(01)01451-1
   Bromberg JEC, 2019, LANCET ONCOL, V20, P216, DOI 10.1016/S1470-2045(18)30747-2
   Camilleri-Broët S, 2006, BLOOD, V107, P190, DOI 10.1182/blood-2005-03-1024
   Chapuy B, 2016, BLOOD, V127, P869, DOI 10.1182/blood-2015-10-673236
   Cheson BD, 2007, J CLIN ONCOL, V25, P579, DOI 10.1200/JCO.2006.09.2403
   Cho J, 2014, MED ONCOL, V31, DOI 10.1007/s12032-014-0863-1
   Collignon A, 2019, ANN HEMATOL, V98, P915, DOI 10.1007/s00277-018-3564-6
   Correa DD, 2007, ANN ONCOL, V18, P1145, DOI 10.1093/annonc/mdl464
   Farhi J, 2018, ANN HEMATOL, V97, P2391, DOI 10.1007/s00277-018-3468-5
   Ferreri AJM, 2003, J CLIN ONCOL, V21, P266, DOI 10.1200/JCO.2003.09.139
   Ferreri AJM, 2017, LANCET HAEMATOL, V4, pE510, DOI 10.1016/S2352-3026(17)30174-6
   Ferreri AJM, 2016, LANCET HAEMATOL, V3, pE217, DOI 10.1016/S2352-3026(16)00036-3
   Filley CM, 2001, NEW ENGL J MED, V345, P425, DOI 10.1056/NEJM200108093450606
   Fliessbach K, 2003, ARCH NEUROL-CHICAGO, V60, P563, DOI 10.1001/archneur.60.4.563
   Fritsch K, 2017, LEUKEMIA, V31, P846, DOI 10.1038/leu.2016.334
   Fritsch K, 2011, ANN ONCOL, V22, P2080, DOI 10.1093/annonc/mdq712
   Gandhi MK, 2021, BLOOD, V137, P1468, DOI 10.1182/blood.2020008520
   Gaviani P, 2016, NEUROL SCI, V37, P131, DOI 10.1007/s10072-015-2371-2
   Ghesquières H, 2010, ANN ONCOL, V21, P842, DOI 10.1093/annonc/mdp529
   Goldkuhl C, 2002, ACTA ONCOL, V41, P29, DOI 10.1080/028418602317314037
   Gregory G, 2013, NEURO-ONCOLOGY, V15, P1068, DOI 10.1093/neuonc/not032
   Gupta NK, 2017, NEURO-ONCOLOGY, V19, P99, DOI 10.1093/neuonc/now155
   Han X, 2017, SCI REP-UK, V7, DOI 10.1038/s41598-017-17359-1
   Hattab EM, 2010, MODERN PATHOL, V23, P235, DOI 10.1038/modpathol.2009.164
   HAYAKAWA T, 1994, J NEURO-ONCOL, V19, P197, DOI 10.1007/BF01053274
   Herrlinger U, 2017, J CANCER RES CLIN, V143, P1815, DOI 10.1007/s00432-017-2423-5
   Hoang-Xuan K, 2003, J CLIN ONCOL, V21, P2726, DOI 10.1200/JCO.2003.11.036
   Houillier C, 2020, NEUROLOGY, V94, pE1027, DOI 10.1212/WNL.0000000000008900
   Houillier C, 2019, J CLIN ONCOL, V37, P823, DOI 10.1200/JCO.18.00306
   Houillier C, 2017, J NEURO-ONCOL, V133, P315, DOI 10.1007/s11060-017-2435-7
   Ichikawa T, 2014, CLIN NEUROL NEUROSUR, V127, P106, DOI 10.1016/j.clineuro.2014.10.011
   Illerhaus G, 2009, ANN ONCOL, V20, P319, DOI 10.1093/annonc/mdn628
   Illerhaus G, 2007, HAEMATOLOGICA, V93, P147, DOI 10.3324/haematol.11771
   Illerhaus G, 2006, J CLIN ONCOL, V24, P3865, DOI 10.1200/JCO.2006.06.2117
   Illerhaus G, 2016, LANCET HAEMATOL, V3, pE388, DOI 10.1016/S2352-3026(16)30050-3
   Jahnke K, 2005, ANN ONCOL, V16, P445, DOI 10.1093/annonc/mdi075
   Juergens A, 2010, ANN NEUROL, V67, P182, DOI 10.1002/ana.21824
   Kasenda B, 2012, ANN HEMATOL, V91, P1257, DOI 10.1007/s00277-012-1441-2
   Kassam S, 2017, BONE MARROW TRANSPL, V52, P1268, DOI 10.1038/bmt.2017.101
   Kerbauy MN, 2017, RADIOTHER ONCOL, V122, P352, DOI 10.1016/j.radonc.2016.12.033
   Korfel A, 2016, J CLIN ONCOL, V34, P1757, DOI 10.1200/JCO.2015.64.9897
   Korfel A, 2015, NEUROLOGY, V84, P1242, DOI 10.1212/WNL.0000000000001395
   Langner-Lemercier S, 2016, NEURO-ONCOLOGY, V18, P1297, DOI 10.1093/neuonc/now033
   Lee SY, 2014, ONCOL RES TREAT, V37, P378, DOI 10.1159/000363435
   Madle M, 2015, ANN HEMATOL, V94, P1853, DOI 10.1007/s00277-015-2470-4
   Mahale P, 2018, AM J TRANSPLANT, V18, P453, DOI 10.1111/ajt.14465
   Makino K, 2015, INT J CLIN ONCOL, V20, P29, DOI 10.1007/s10147-014-0692-4
   Martinez-Calle N, 2020, BRIT J HAEMATOL, V190, P394, DOI 10.1111/bjh.16592
   Mead GM, 2000, CANCER, V89, P1359, DOI 10.1002/1097-0142(20000915)89:6<1359::AID-CNCR21>3.0.CO;2-9
   Mendez JS, 2018, NEURO-ONCOLOGY, V20, P687, DOI 10.1093/neuonc/nox187
   Montesinos-Rongen M, 2008, LEUKEMIA, V22, P400, DOI 10.1038/sj.leu.2405019
   Montesinos-Rongen M, 2014, J NEUROPATH EXP NEUR, V73, P1116, DOI 10.1097/NEN.0000000000000133
   Nakasu Y, 2016, SPRINGERPLUS, V5, DOI 10.1186/s40064-016-1954-6
   NELSON DF, 1992, INT J RADIAT ONCOL, V23, P9, DOI 10.1016/0360-3016(92)90538-S
   Ney DE, 2010, CANCER-AM CANCER SOC, V116, P4605, DOI 10.1002/cncr.25363
   O'Neill BP, 1999, INT J RADIAT ONCOL, V43, P559, DOI 10.1016/S0360-3016(98)00450-7
   Olivier G, 2014, AM J HEMATOL, V89, P1024, DOI 10.1002/ajh.23812
   Omuro A, 2015, LANCET HAEMATOL, V2, pE251, DOI 10.1016/S2352-3026(15)00074-5
   Omuro A, 2015, BLOOD, V125, P1403, DOI 10.1182/blood-2014-10-604561
   Omuro AMP, 2007, J NEURO-ONCOL, V85, P207, DOI 10.1007/s11060-007-9397-0
   ONEILL BP, 1995, INT J RADIAT ONCOL, V33, P663, DOI 10.1016/0360-3016(95)00207-F
   Ostrom QT, 2018, NEURO-ONCOLOGY, V20, P1, DOI 10.1093/neuonc/noy131
   Page MJ, 2021, BMJ-BRIT MED J, V372, DOI [10.1136/bmj.n71, 10.1016/j.ijsu.2021.105906, 10.1136/bmj.n160]
   Park S, 2015, J GERIATR ONCOL, V6, P470, DOI 10.1016/j.jgo.2015.10.183
   Pels H, 2003, J CLIN ONCOL, V21, P4489, DOI 10.1200/JCO.2003.04.056
   Ponzoni M, 2007, BRIT J HAEMATOL, V138, P316, DOI 10.1111/j.1365-2141.2007.06661.x
   Ponzoni M, 2014, ANN ONCOL, V25, P316, DOI 10.1093/annonc/mdt385
   Pulczynski EJ, 2015, HAEMATOLOGICA, V100, P534, DOI 10.3324/haematol.2014.108472
   Reni M, 2004, EUR J CANCER, V40, P1682, DOI 10.1016/j.ejca.2004.03.008
   Roth P, 2014, CURR OPIN NEUROL, V27, P697, DOI 10.1097/WCO.0000000000000145
   Roth P, 2012, NEUROLOGY, V79, P890, DOI 10.1212/WNL.0b013e318266fcb2
   Rubenstein JL, 2013, J CLIN ONCOL, V31, P3061, DOI 10.1200/JCO.2012.46.9957
   Sampson M, 2009, J CLIN EPIDEMIOL, V62, P944, DOI 10.1016/j.jclinepi.2008.10.012
   Schorb E, 2017, BONE MARROW TRANSPL, V52, P1113, DOI 10.1038/bmt.2017.23
   Schorb E., 2021, ANN LYMPHOMA, V5, P2, DOI [10.21037/aol-20-30, DOI 10.21037/AOL-20-30]
   Schorb E, 2020, BLOOD ADV, V4, P3378, DOI 10.1182/bloodadvances.2020002064
   Schorb E, 2020, BRIT J HAEMATOL, V189, P879, DOI 10.1111/bjh.16451
   Schorb E, 2019, BMC CANCER, V19, DOI 10.1186/s12885-019-5473-z
   Schorb E, 2016, BMC CANCER, V16, DOI 10.1186/s12885-016-2311-4
   Schorb E, 2013, HAEMATOLOGICA, V98, P765, DOI 10.3324/haematol.2012.076075
   Schuurmans M, 2010, BRIT J HAEMATOL, V151, P179, DOI 10.1111/j.1365-2141.2010.08328.x
   Shibamoto Y, 1999, J NEURO-ONCOL, V42, P161, DOI 10.1023/A:1006106530795
   Shiels MS, 2016, BRIT J HAEMATOL, V174, P417, DOI 10.1111/bjh.14073
   Siegal T, 2019, ACTA HAEMATOL-BASEL, V141, P138, DOI 10.1159/000495284
   Sonoda Y, 2007, ACTA NEUROCHIR, V149, P1183, DOI 10.1007/s00701-007-1277-z
   Soussain C, 2019, EUR J CANCER, V117, P121, DOI 10.1016/j.ejca.2019.05.024
   Stiff PJ, 2013, NEW ENGL J MED, V369, P1681, DOI 10.1056/NEJMoa1301077
   Sung KH, 2011, J KOREAN MED SCI, V26, P551, DOI 10.3346/jkms.2011.26.4.551
   Swerdlow SH, 2016, BLOOD, V127, P2375, DOI 10.1182/blood-2016-01-643569
   Taoka K, 2010, INT J HEMATOL, V92, P617, DOI 10.1007/s12185-010-0703-9
   Thiel E, 2010, LANCET ONCOL, V11, P1036, DOI 10.1016/S1470-2045(10)70229-1
   Tricco AC, 2016, BMC MED RES METHODOL, V16, DOI 10.1186/s12874-016-0116-4
   Welch MR, 2012, NEURO-ONCOLOGY, V14, P1304, DOI 10.1093/neuonc/nos207
   Xie H, 2013, ANTICANCER RES, V33, P3251
   Zhang D, 2010, KOREAN J RADIOL, V11, P269, DOI 10.3348/kjr.2010.11.3.269
   Zhu JJ, 2009, NEURO-ONCOLOGY, V11, P211, DOI 10.1215/15228517-2008-067
NR 103
TC 4
Z9 4
U1 0
U2 3
PU MDPI
PI BASEL
PA ST ALBAN-ANLAGE 66, CH-4052 BASEL, SWITZERLAND
EI 2072-6694
J9 CANCERS
JI Cancers
PD SEP
PY 2021
VL 13
IS 17
AR 4268
DI 10.3390/cancers13174268
PG 33
WC Oncology
WE Science Citation Index Expanded (SCI-EXPANDED)
SC Oncology
GA UN6UI
UT WOS:000694148600001
PM 34503078
OA Green Published, gold
DA 2024-06-03
ER

PT J
AU Ge, L
   Lu, S
   Xu, LX
   Yan, H
AF Ge, Le
   Lu, Shan
   Xu, Lixia
   Yan, Hua
TI MYC, BCL2, and BCL6 expression as prognostic indicators in primary
   central nervous system lymphoma: A systematic review and meta-analysis
SO CLINICAL NEUROLOGY AND NEUROSURGERY
LA English
DT Review
DE MYC; BCL2; BCL6; Gene expression; Primary central nervous system
   lymphoma
ID B-CELL LYMPHOMA; POOR-PROGNOSIS; IMMUNOHISTOCHEMICAL PROFILE;
   IMMUNOCOMPETENT INDIVIDUALS; PROTEIN EXPRESSION; IMPROVED SURVIVAL;
   CLASSIFICATION; ORIGIN; TRENDS; IMPACT
AB Background: We conducted a meta-analysis to comprehensively assess the predictive role of MYC, BCL2, and BCL6 genetic alterations and protein expression in PCNSL for clinical application.
   Methods: A systematic retrieval was performed on PubMed, Embase, the Cochrane library, Web of Science, Scopus, and 2 Chinese databases. Cohort studies discussing the prognostic impact of MYC, BCl2, or BCL6 genetic alterations or gene expression in PCNSL were selected. The pooled hazard ratio (HR) and median survival ratio (MSR) were calculated.
   Results: 31 studies involving 1739 patients fulfilled our inclusion criteria. MYC expression was significantly associated with short median OS (MSR = 0.62; 95%CI, 0.44-0.88) and PFS (HR = 1.53; 95%CI, 1.06-2.20). No significant association was found between BCL2 expression and OS or PFS (P > 0.05). BCL6 protein positivity was significantly associated with extended median OS (MSR = 1.62; 95%CI, 1.10-2.40). MYC and BCL2 coexpression was significantly associated with short median OS (MSR = 0.61; 95%CI, 0.45-0.84). Subgroup analysis demonstrated that MYC protein positivity remained as a significant indicator for short median OS in studies whose sample size >= 45, treatment without WBRT, quality scale score >= 7, and positivity threshold set at 40% stratum (MSR < 1 and P < 0.05), but failed to reach a statistically significant difference in the other stratum.
   Conclusions: MYC expression predicts inferior median OS and PFS in PCNSL. BCL6 protein positivity is associated with a favorable prognosis. The sample size, average age of subjects, WBRT treatment, study quality, and cut-off values for discriminating positive and negative protein expression in IHC may be origins of heterogeneity.
C1 [Ge, Le; Lu, Shan; Xu, Lixia; Yan, Hua] Tianjin Huanhu Hosp, Tianjin Key Lab Cerebral Vasc & Neurodegenerat Di, Tianjin Neurosurg Inst, 6 Jizhao Rd, Tianjin 300350, Peoples R China.
RP Ge, L; Yan, H (corresponding author), Tianjin Huanhu Hosp, Tianjin Key Lab Cerebral Vasc & Neurodegenerat Di, Tianjin Neurosurg Inst, 6 Jizhao Rd, Tianjin 300350, Peoples R China.
EM 18622220561@163.com; lushan1059@163.com; xu_lixia@163.com;
   yanhua20042007@sina.com
RI Luo, Shan/JEP-7010-2023; Xu, Lixia/CAJ-5305-2022
OI Xu, Lixia/0000-0002-1843-0127
FU Tianjin Municipal Science and Technology Bureau, China [20JCZDJC00540]
FX This work was supported by Tianjin Municipal Science and Technology
   Bureau, China (grant number: 20JCZDJC00540) .
CR Aki H, 2013, INT J CLIN EXP PATHO, V6, P1068
   Braaten KM, 2003, CLIN CANCER RES, V9, P1063
   Cai QQ, 2019, TRANSL ONCOL, V12, P523, DOI 10.1016/j.tranon.2018.11.011
   Chang CC, 2003, ARCH PATHOL LAB MED, V127, P208
   Chen H., 2018, CLIN SIGNIFICANCE EX, P37
   Chen Xiang-Lei, 2017, Zhongguo Shi Yan Xue Ye Xue Za Zhi, V25, P1410, DOI 10.7534/j.issn.1009-2137.2017.05.022
   Cho U, 2018, APPL IMMUNOHISTO M M, V26, P254, DOI 10.1097/PAI.0000000000000424
   Duan L.L., 2018, FOTEMUSTINE TENIPOSI, P60
   Ferreri AJM, 2003, J CLIN ONCOL, V21, P266, DOI 10.1200/JCO.2003.09.139
   Four M, 2017, HEMATOL ONCOL, V35, P487, DOI 10.1002/hon.2375
   Gill KZ, 2014, PLOS ONE, V9, DOI 10.1371/journal.pone.0114398
   Grommes C, 2017, J CLIN ONCOL, V35, P2410, DOI 10.1200/JCO.2017.72.7602
   Guo SP, 2016, APMIS, V124, P1054, DOI 10.1111/apm.12623
   Gurney JG, 2001, CURR OPIN ONCOL, V13, P160, DOI 10.1097/00001622-200105000-00005
   Guyatt G, 2011, J CLIN EPIDEMIOL, V64, P383, DOI 10.1016/j.jclinepi.2010.04.026
   Hans CP, 2004, BLOOD, V103, P275, DOI 10.1182/blood-2003-05-1545
   Hattab EM, 2010, MODERN PATHOL, V23, P235, DOI 10.1038/modpathol.2009.164
   Hayashi Y, 2001, J NEURO-ONCOL, V55, P51, DOI 10.1023/A:1012946812930
   HIGGINS JPT, 2011, COCHRANE HDB SYSTEMA, V0001
   Kasenda B, 2015, ANN ONCOL, V26, P1305, DOI 10.1093/annonc/mdv076
   Kim S, 2019, ONCOIMMUNOLOGY, V8, DOI 10.1080/2162402X.2019.1626653
   Kim S, 2016, BMC CANCER, V16, DOI 10.1186/s12885-016-2397-8
   Kreher S, 2015, NEURO-ONCOLOGY, V17, P1016, DOI 10.1093/neuonc/nov046
   Lee J, 2017, JPN J CLIN ONCOL, V47, P925, DOI 10.1093/jjco/hyx098
   Levy O, 2008, CANCER, V112, P151, DOI 10.1002/cncr.23149
   Li S, 2019, J CANCER, V10, P530, DOI 10.7150/jca.25732
   Lin CH, 2006, CLIN CANCER RES, V12, P1152, DOI 10.1158/1078-0432.CCR-05-1699
   Liu J, 2017, ONCOL LETT, V14, P5505, DOI 10.3892/ol.2017.6893
   Lossos C, 2014, BRIT J HAEMATOL, V165, P640, DOI 10.1111/bjh.12801
   Makino K, 2018, J NEURO-ONCOL, V140, P115, DOI 10.1007/s11060-018-2940-3
   Momota H, 2010, J NEURO-ONCOL, V98, P341, DOI 10.1007/s11060-009-0078-z
   Niparuck P, 2019, DIAGN PATHOL, V14, DOI 10.1186/s13000-019-0833-1
   Nosrati A, 2019, ANN HEMATOL, V98, P169, DOI 10.1007/s00277-018-3498-z
   Raoux D, 2010, NEUROPATHOLOGY, V30, P232, DOI 10.1111/j.1440-1789.2009.01074.x
   Rubenstein JL, 2013, J CLIN ONCOL, V31, P3061, DOI 10.1200/JCO.2012.46.9957
   Shi QY, 2017, J NEUROPATH EXP NEUR, V76, P942, DOI 10.1093/jnen/nlx083
   Shiels MS, 2016, BRIT J HAEMATOL, V174, P417, DOI 10.1111/bjh.14073
   Son SM, 2017, MODERN PATHOL, V30, P4, DOI 10.1038/modpathol.2016.56
   Song MK, 2011, J NEURO-ONCOL, V104, P825, DOI 10.1007/s11060-011-0555-z
   Stroup DF, 2000, JAMA-J AM MED ASSOC, V283, P2008, DOI 10.1001/jama.283.15.2008
   Swerdlow SH, 2016, BLOOD, V127, P2375, DOI 10.1182/blood-2016-01-643569
   Takashima Yasuo, 2018, Oncotarget, V9, P27471, DOI 10.18632/oncotarget.25463
   Tapia G, 2015, APMIS, V123, P596, DOI 10.1111/apm.12390
   Thomas LR, 2019, P NATL ACAD SCI USA, V116, P25260, DOI 10.1073/pnas.1910391116
   Villano JL, 2011, BRIT J CANCER, V105, P1414, DOI 10.1038/bjc.2011.357
   von Baumgarten L, 2018, DTSCH ARZTEBL INT, V115, P419, DOI 10.3238/arztebl.2018.0419
   Wirsching HG, 2021, CANCERS, V13, DOI 10.3390/cancers13123073
   Yalniz FF, 2019, DRUGS, V79, P1287, DOI 10.1007/s40265-019-01163-4
   Yin W J, 2018, Zhonghua Bing Li Xue Za Zhi, V47, P32, DOI 10.3760/cma.j.issn.0529-5807.2018.01.007
   Yin WJ, 2019, INT J CLIN EXP PATHO, V12, P2215
   Zhang XM, 2013, J CLIN NEUROSCI, V20, P75, DOI 10.1016/j.jocn.2012.05.021
   Zhou KG, 2014, PLOS ONE, V9, DOI 10.1371/journal.pone.0095020
NR 52
TC 4
Z9 5
U1 1
U2 7
PU ELSEVIER
PI AMSTERDAM
PA RADARWEG 29, 1043 NX AMSTERDAM, NETHERLANDS
SN 0303-8467
EI 1872-6968
J9 CLIN NEUROL NEUROSUR
JI Clin. Neurol. Neurosurg.
PD SEP
PY 2021
VL 208
AR 106838
DI 10.1016/j.clineuro.2021.106838
EA JUL 2021
PG 16
WC Clinical Neurology; Surgery
WE Science Citation Index Expanded (SCI-EXPANDED)
SC Neurosciences & Neurology; Surgery
GA UR7MA
UT WOS:000696927500022
PM 34339901
DA 2024-06-03
ER

PT J
AU Kim, N
   Lim, HD
   Yoon, SE
   Kim, SJ
   Kim, WS
AF Kim, Nalee
   Lim, Hoon Do
   Yoon, Sang Eun
   Kim, Seok Jin
   Kim, Won Seog
TI Role of 23.4 Gy upfront whole-brain radiation therapy following
   high-dose methotrexate for primary central nervous system lymphoma: a
   comparative analysis of whole-brain radiation therapy versus no
   radiation therapy
SO JOURNAL OF NEURO-ONCOLOGY
LA English
DT Article
DE Lymphoma; Radiation therapy; Central nervous system; Methotrexate
ID PRIMARY CNS LYMPHOMA; REFRACTORY PRIMARY; RADIOTHERAPY; RECURRENT;
   SALVAGE; PROCARBAZINE; VINCRISTINE; CYTARABINE; RITUXIMAB
AB Introduction We aimed to investigate the role of upfront whole-brain radiation therapy (RT), with a reduced dose of 23.4 Gy, following high-dose methotrexate (HD-MTX) in patients with primary central nervous system lymphoma (PCNSL). Methods We retrospectively reviewed 185 patients with PCNSL treated with HD-MTX between January 2013 and January 2020; 145 patients underwent no RT and 40 patients underwent upfront RT. Using propensity score matching (PSM) to adjust for clinical factors, 40 patients were selected from each treatment group. Event-free survival (EFS) and overall survival (OS) were compared between treatment groups. Results At baseline, patients in the upfront RT group were younger, had higher LDH levels, received less frequent rituximab and stem cell transplantation than those in the no-RT group. Patients in the upfront RT group also showed a lower response rate after initial HD-MTX than those in the no-RT group (73% vs. 88%, p = 0.038). The median follow-up was 25.1 (interquartile range 13.7-43.0) months. Comparable 2-year EFS and OS rates were observed between the upfront RT and no-RT groups (56.6% vs. 53.8%, p = 0.170; and 81.7% vs. 75.3%, p = 0.097, respectively). Upfront RT was related to improved EFS and OS in patients with stable disease or progressive disease after HD-MTX, but not in patients with complete or partial response after HD-MTX. Upfront RT was also an independent predictor of EFS and OS in the PSM cohort. The cumulative incidences of treatment-related neurotoxicity at 3 years were 20.2% and 21.2% in the upfront RT and no-RT groups, respectively (p = 0.630). Conclusions Upfront RT with a reduced dose of 23.4 Gy, showed favorable outcomes in patients with stable disease or progressive disease after initial HD-MTX. In addition, upfront RT appears to be an effective treatment for PCNSL when rituximab or stem cell transplantation is not feasible.
C1 [Kim, Nalee; Lim, Hoon Do] Sungkyunkwan Univ, Sch Med, Samsung Med Ctr, Dept Radiat Oncol, 81 Irwon Ro, Seoul 06351, South Korea.
   [Yoon, Sang Eun; Kim, Seok Jin; Kim, Won Seog] Sungkyunkwan Univ, Sch Med, Samsung Med Ctr, Dept Med, 81 Irwon Ro, Seoul 06351, South Korea.
C3 Sungkyunkwan University (SKKU); Samsung Medical Center; Sungkyunkwan
   University (SKKU); Samsung Medical Center
RP Lim, HD (corresponding author), Sungkyunkwan Univ, Sch Med, Samsung Med Ctr, Dept Radiat Oncol, 81 Irwon Ro, Seoul 06351, South Korea.
EM dh8lim@skku.edu
RI Kim, Nalee/KGK-4760-2024
CR Abrey LE, 2005, J CLIN ONCOL, V23, P5034, DOI 10.1200/JCO.2005.13.524
   Abrey LE, 1998, J CLIN ONCOL, V16, P859, DOI 10.1200/JCO.1998.16.3.859
   Adhikari N, 2018, J NEURO-ONCOL, V139, P153, DOI 10.1007/s11060-018-2856-y
   Correa DD, 2012, NEURO-ONCOLOGY, V14, P101, DOI 10.1093/neuonc/nor186
   Dahiya S, 2013, EXPERT REV ANTICANC, V13, P1109, DOI 10.1586/14737140.2013.829634
   Ferreri AJM, 2017, LANCET HAEMATOL, V4, pE510, DOI 10.1016/S2352-3026(17)30174-6
   Grommes C, 2017, J CLIN ONCOL, V35, P2410, DOI 10.1200/JCO.2017.72.7602
   Hottinger AF, 2007, NEUROLOGY, V69, P1178, DOI 10.1212/01.wnl.0000276986.19602.c1
   Houillier C, 2019, J CLIN ONCOL, V37, P823, DOI 10.1200/JCO.18.00306
   Khimani NB, 2011, ANN ONCOL, V22, P979, DOI 10.1093/annonc/mdq548
   Kim BH, 2014, CANCER RES TREAT, V46, P261, DOI 10.4143/crt.2014.46.3.261
   Koh HK, 2017, J NEURO-ONCOL, V135, P629, DOI 10.1007/s11060-017-2616-4
   Korfel A, 2013, NAT REV NEUROL, V9, P317, DOI 10.1038/nrneurol.2013.83
   Lee TH, 2020, RADIAT ONCOL J, V38, P35, DOI 10.3857/roj.2020.00052
   Morris PG, 2013, J CLIN ONCOL, V31, P3971, DOI 10.1200/JCO.2013.50.4910
   Nguyen PL, 2005, J CLIN ONCOL, V23, P1507, DOI 10.1200/JCO.2005.01.161
   Omuro AMP, 2020, J CLIN ONCOL, V38
   Park JS, 2017, JPN J CLIN ONCOL, V47, P995, DOI 10.1093/jjco/hyx120
   Shah GD, 2007, J CLIN ONCOL, V25, P4730, DOI 10.1200/JCO.2007.12.5062
   Soussain C, 2009, LANCET, V374, P1639, DOI 10.1016/S0140-6736(09)61299-X
   Thiel E, 2010, LANCET ONCOL, V11, P1036, DOI 10.1016/S1470-2045(10)70229-1
   Tommy S, 2018, ADV RADIAT ONCOL, V3, P639, DOI 10.1016/j.adro.2018.07.001
NR 22
TC 4
Z9 4
U1 0
U2 0
PU SPRINGER
PI NEW YORK
PA ONE NEW YORK PLAZA, SUITE 4600, NEW YORK, NY, UNITED STATES
SN 0167-594X
EI 1573-7373
J9 J NEURO-ONCOL
JI J. Neuro-Oncol.
PD SEP
PY 2021
VL 154
IS 2
BP 207
EP 217
DI 10.1007/s11060-021-03815-6
EA JUL 2021
PG 11
WC Oncology; Clinical Neurology
WE Science Citation Index Expanded (SCI-EXPANDED)
SC Oncology; Neurosciences & Neurology
GA UT8TK
UT WOS:000679754300001
PM 34331673
DA 2024-06-03
ER

PT J
AU Saito, M
   Wages, NA
   Schiff, D
AF Saito, Miyabi
   Wages, Nolan A.
   Schiff, David
TI Incidence, risk factors and management of venous thromboembolism in
   patients with primary CNS lymphoma
SO JOURNAL OF NEURO-ONCOLOGY
LA English
DT Article
DE Venous thromboembolism; Pulmonary embolus; Deep venous thrombosis;
   Primary central nervous system lymphoma; Brain tumor
ID NERVOUS-SYSTEM LYMPHOMA
AB Introduction Venous thromboembolism (VTE) is a known complication of malignancy. While brain tumors in general predispose to VTE, the incidence in primary central nervous system lymphoma (PCNSL) is poorly characterized. We sought to characterize incidence, risk factors, management, and outcome of VTE in PCNSL Method Retrospective study of 78 PCNSL patients from 2/1/2002 to 4/1/2020 at the University of Virginia Results 31% (24/78) of patients developed VTE. 12.8% (10/78) had deep venous thrombosis (DVT) alone, 11.5% (9/78) isolated pulmonary embolism (PE) and 6.4% (5/78) both. The median time from PCNSL diagnosis to VTE was 2 months. In a univariate competing risks analysis, previous VTE (p < 0.001), impaired ambulation (p = 0.035), baseline hemoglobin < 10 g/dL (p = 0.025) and history of diabetes mellitus (p = 0.007) were associated with increased VTE risk. 34.8% were anticoagulated acutely with heparin (8/23) or 65.2% LMWH (15/23), and 25.0% (6/24) received warfarin, 41.7% (10/24) LMWH, and 33.3% (8/24) DOACs long-term. One adverse event was attributable to anticoagulation (arm hematoma with hemoglobin decrease). Five patients received IVC filters with concomitant oral anticoagulation; one experienced IVC thrombosis after anticoagulation discontinuation. Six of the 24 patients experienced recurrent VTE, four while anticoagulated. Conclusion Patients with PCNSL are at high risk of VTE, most of which accrues in the first few months. History of VTE, diabetes mellitus, impaired ambulatory status, or hemoglobin < 10 mg/dL may predispose patients to this complication. While optimal management is uncertain, anticoagulation prevented recurrent VTE in most patients without intracranial bleeding.
C1 [Saito, Miyabi] Univ Virginia, UVA Sch Med, Charlottesville, VA 22903 USA.
   [Wages, Nolan A.] Univ Virginia, Dept Publ Hlth Sci, Div Translat Res & Appl Stat, POB 800717, Charlottesville, VA 22903 USA.
   [Schiff, David] Univ Virginia, Dept Neurol, Div Neurooncol, POB 800432, Charlottesville, VA 22908 USA.
C3 University of Virginia; University of Virginia; University of Virginia
RP Schiff, D (corresponding author), Univ Virginia, Dept Neurol, Div Neurooncol, POB 800432, Charlottesville, VA 22908 USA.
EM davidschiff@virginia.edu
CR Ahn Y, 2017, BLOOD RES, V52, P285, DOI 10.5045/br.2017.52.4.285
   Arjinian S, 2012, THROMB RES, V129, pS184, DOI 10.1016/S0049-3848(12)70114-7
   Bikdeli B, 2017, J AM COLL CARDIOL, V70, P1587, DOI 10.1016/j.jacc.2017.07.775
   Byun JM, 2019, THROMB RES, V183, P131, DOI 10.1016/j.thromres.2019.10.002
   Caruso V, 2010, BLOOD, V115, P5322, DOI 10.1182/blood-2010-01-258624
   Diaz M, 2021, NEUROLOGY, V96, pE1063, DOI 10.1212/WNL.0000000000011414
   Goldschmidt N, 2003, CANCER, V98, P1239, DOI 10.1002/cncr.11623
   Grommes C, 2017, J CLIN ONCOL, V35, P2410, DOI 10.1200/JCO.2017.72.7602
   Hohaus S, 2020, CANCERS, V12, DOI 10.3390/cancers12051291
   Mahajan A, 2014, THROMB RES, V133, pS23, DOI 10.1016/S0049-3848(14)50004-7
   Marras LC, 2000, CANCER, V89, P640, DOI 10.1002/1097-0142(20000801)89:3<640::AID-CNCR20>3.0.CO;2-E
   Morell AA, 2019, NEURO-ONCOL PRACT, V6, P415, DOI 10.1093/nop/npz015
   Mulder FI, 2019, HAEMATOLOGICA, V104, P1277, DOI 10.3324/haematol.2018.209114
   Perry JR, 2012, NEURO-ONCOLOGY, V14, P73, DOI 10.1093/neuonc/nos197
   Phan TG, 2000, NEURO-ONCOLOGY, V2, P229, DOI 10.1093/neuonc/2.4.229
   Ravi G, 2014, BLOOD, V124, DOI 10.1182/blood.V124.21.34.34
   Villano JL, 2011, BRIT J CANCER, V105, P1414, DOI 10.1038/bjc.2011.357
   Yuen HLA, 2020, RES PRACT THROMB HAE, V4, P997, DOI 10.1002/rth2.12415
NR 18
TC 4
Z9 5
U1 0
U2 1
PU SPRINGER
PI NEW YORK
PA ONE NEW YORK PLAZA, SUITE 4600, NEW YORK, NY, UNITED STATES
SN 0167-594X
EI 1573-7373
J9 J NEURO-ONCOL
JI J. Neuro-Oncol.
PD AUG
PY 2021
VL 154
IS 1
BP 41
EP 47
DI 10.1007/s11060-021-03791-x
EA JUN 2021
PG 7
WC Oncology; Clinical Neurology
WE Science Citation Index Expanded (SCI-EXPANDED)
SC Oncology; Neurosciences & Neurology
GA UC7RG
UT WOS:000664834000001
PM 34164780
DA 2024-06-03
ER

PT J
AU Sieg, N
   Naendrup, JH
   Gödel, P
   Balke-Want, H
   Simon, F
   Deckert, M
   Gillessen, S
   Kreissl, S
   Bröckelmann, PJ
   Borchmann, P
   von Tresckow, B
   Heger, JM
AF Sieg, Noelle
   Naendrup, Jan-Hendrik
   Goedel, Philipp
   Balke-Want, Hyatt
   Simon, Florian
   Deckert, Martina
   Gillessen, Sarah
   Kreissl, Stefanie
   Broeckelmann, Paul J.
   Borchmann, Peter
   von Tresckow, Bastian
   Heger, Jan-Michel
TI Treatment patterns and disease course of previously untreated Primary
   Central Nervous System Lymphoma: Feasibility of MTX-based regimens in
   clinical routine
SO EUROPEAN JOURNAL OF HAEMATOLOGY
LA English
DT Article
DE ASCT; B&#8208; NHL; IELSG; MARTA; MATRix; PCNSL; PRIMAIN
ID PRIMARY CNS LYMPHOMA; HIGH-DOSE METHOTREXATE; NON-HODGKINS-LYMPHOMA;
   PHASE-II; CHEMOTHERAPY; SURVIVAL; RADIOTHERAPY; MULTICENTER; THERAPY;
   TRIAL
AB Background Primary central nervous system lymphoma (PCNSL) is a rare type of aggressive lymphoma of the central nervous system. Treatment strategies improved significantly over the past decades differ regionally but mainly consist of rituximab and high-dosed methotrexate (MTX)-based therapies.
   Methods We assessed clinical outcomes of 100 patients with newly diagnosed PCNSL between 2010-2020 at the University Hospital of Cologne, Germany.
   Results Patients were 23-88 years of age and either treated with MTX-based regimens (PRIMAIN, MARTA, MATRix), individual regimens, or best supportive care, respectively. Overall response rates were generally high (66,7-83,8%), but different organ toxicities required dose adjustments in most groups. Two-year overall survival rates were 57,9% (PRIMAIN), 63,6% (MARTA), 65,4% (MATRix), and 37,5% (Other), respectively. Out of 9 patients suffering from relapse >12 months from primary diagnosis, 7 patients (77,8%) received methotrexate-based salvage therapy with 2-year overall survival of 4/6 patients (66,7%).
   Conclusion Although a relevant proportion of patients are not eligible for clinical trials due to age, performance status, or comorbidities, these results prove feasibility of different MTX-based treatment strategies in clinical routine. Even elderly patients displayed surprisingly favorable outcomes. However, with compromising organ toxicities, reduction of intensity should be part of strategies in future clinical trials.
C1 [Sieg, Noelle; Naendrup, Jan-Hendrik; Goedel, Philipp; Balke-Want, Hyatt; Simon, Florian; Gillessen, Sarah; Kreissl, Stefanie; Broeckelmann, Paul J.; Borchmann, Peter; Heger, Jan-Michel] Univ Cologne, Dept Internal Med 1, Fac Med, Cologne, Germany.
   [Sieg, Noelle; Naendrup, Jan-Hendrik; Goedel, Philipp; Balke-Want, Hyatt; Simon, Florian; Gillessen, Sarah; Kreissl, Stefanie; Broeckelmann, Paul J.; Borchmann, Peter; Heger, Jan-Michel] Univ Cologne, Univ Hosp Cologne, Ctr Integrated Oncol Aachen Bonn Cologne Duesseld, Cologne, Germany.
   [Sieg, Noelle; Goedel, Philipp; Balke-Want, Hyatt; Simon, Florian; Kreissl, Stefanie; Broeckelmann, Paul J.; Borchmann, Peter; Heger, Jan-Michel] Cologne Lymphoma Working Grp, Cologne, Germany.
   [Sieg, Noelle; Naendrup, Jan-Hendrik; Goedel, Philipp; Balke-Want, Hyatt; Simon, Florian; Deckert, Martina; Gillessen, Sarah; Kreissl, Stefanie; Broeckelmann, Paul J.; Borchmann, Peter; von Tresckow, Bastian; Heger, Jan-Michel] Stanford Canc Inst, Ctr Canc Cell Therapy, Stanford, CA USA.
   [Balke-Want, Hyatt] Univ Cologne, Inst Neuropathol, Fac Med, Cologne, Germany.
   [Balke-Want, Hyatt] Univ Cologne, Univ Hosp Cologne, Cologne, Germany.
   [Deckert, Martina] Univ Duisburg Essen, Univ Hosp Essen, Dept Hematol & Stem Cell Transplantat, West German Canc Ctr, Essen, Germany.
   [von Tresckow, Bastian] Canc Ctr Cologne Essen CCCE, Cologne, Germany.
   [von Tresckow, Bastian] Canc Ctr Cologne Essen CCCE, Essen, Germany.
C3 University of Cologne; University of Cologne; Stanford Cancer Institute;
   University of Cologne; University of Cologne; University of Duisburg
   Essen
RP Heger, JM (corresponding author), Univ Hosp Cologne, Dept Internal Med 1, Kerpener Str 62, D-50937 Cologne, Germany.
EM jan-michel.heger@uk-koeln.de
RI von Tresckow, Bastian/JWP-8590-2024; Heger, Jan-Michel/HJY-0075-2023
OI von Tresckow, Bastian/0000-0003-1410-4487; Heger,
   Jan-Michel/0000-0001-9463-8504; Simon, Florian/0000-0002-2700-3717
FU Projekt DEAL; WOA Institution: Uniklinik Koln
FX Open Access funding enabled and organized by Projekt DEAL. WOA
   Institution: Uniklinik Koln
CR Abrey LE, 2000, J CLIN ONCOL, V18, P3144, DOI 10.1200/JCO.2000.18.17.3144
   Batchelor T, 2003, J CLIN ONCOL, V21, P1044, DOI 10.1200/JCO.2003.03.036
   DEANGELIS LM, 1990, NEUROLOGY, V40, P80, DOI 10.1212/WNL.40.1.80
   DEANGELIS LM, 1992, J CLIN ONCOL, V10, P635, DOI 10.1200/JCO.1992.10.4.635
   DeAngelis LM, 2002, J CLIN ONCOL, V20, P4643, DOI 10.1200/JCO.2002.11.013
   DeAngelis LM, 1999, CURR OPIN NEUROL, V12, P687, DOI 10.1097/00019052-199912000-00005
   Ferreri AJM, 2016, LANCET HAEMATOL, V3, pE217, DOI 10.1016/S2352-3026(16)00036-3
   Ferry, 2016, WHO HISTOLOGICAL CLA, P271
   FINE HA, 1993, ANN INTERN MED, V119, P1093, DOI 10.7326/0003-4819-119-11-199312010-00007
   Fritsch K, 2017, LEUKEMIA, V31, P846, DOI 10.1038/leu.2016.334
   Herrlinger U, 2002, ANN NEUROL, V51, P247, DOI 10.1002/ana.10102
   Hoang-Xuan K, 2003, J CLIN ONCOL, V21, P2726, DOI 10.1200/JCO.2003.11.036
   Hoang-Xuan K, 2015, LANCET ONCOL, V16, pE322, DOI 10.1016/S1470-2045(15)00076-5
   Kasenda B, 2017, LEUKEMIA, V31, P2623, DOI 10.1038/leu.2017.170
   Martinez-Calle N, 2020, BRIT J HAEMATOL, V190, P394, DOI 10.1111/bjh.16592
   NELSON DF, 1992, INT J RADIAT ONCOL, V23, P9, DOI 10.1016/0360-3016(92)90538-S
   O'Brien P, 2000, J CLIN ONCOL, V18, P519, DOI 10.1200/JCO.2000.18.3.519
   Olson JE, 2002, CANCER, V95, P1504, DOI 10.1002/cncr.10851
   ONEILL BP, 1995, INT J RADIAT ONCOL, V33, P663, DOI 10.1016/0360-3016(95)00207-F
   Panageas KS, 2005, CANCER-AM CANCER SOC, V104, P2466, DOI 10.1002/cncr.21481
   Pels H, 2003, J CLIN ONCOL, V21, P4489, DOI 10.1200/JCO.2003.04.056
   Sandor V, 1998, J CLIN ONCOL, V16, P3000, DOI 10.1200/JCO.1998.16.9.3000
   Schlegel U., 2015, PRIMARE ZNS LYMPHOME, P1
   Schorb E, 2020, BRIT J HAEMATOL, V189, P879, DOI 10.1111/bjh.16451
   Schorb E, 2019, BMC CANCER, V19, DOI 10.1186/s12885-019-5473-z
   Thiel E, 2010, LANCET ONCOL, V11, P1036, DOI 10.1016/S1470-2045(10)70229-1
   Villano JL, 2011, BRIT J CANCER, V105, P1414, DOI 10.1038/bjc.2011.357
   Wu HG, 1999, J KOREAN MED SCI, V14, P565, DOI 10.3346/jkms.1999.14.5.565
   Zeremski V, 2016, ANN HEMATOL, V95, P793, DOI 10.1007/s00277-016-2602-5
NR 29
TC 4
Z9 4
U1 0
U2 3
PU WILEY
PI HOBOKEN
PA 111 RIVER ST, HOBOKEN 07030-5774, NJ USA
SN 0902-4441
EI 1600-0609
J9 EUR J HAEMATOL
JI Eur. J. Haematol.
PD AUG
PY 2021
VL 107
IS 2
BP 202
EP 210
DI 10.1111/ejh.13639
EA MAY 2021
PG 9
WC Hematology
WE Science Citation Index Expanded (SCI-EXPANDED)
SC Hematology
GA TE9QF
UT WOS:000654440100001
PM 33960535
OA hybrid
DA 2024-06-03
ER

PT J
AU Singh, C
   Jain, A
   Takkar, A
   Agarwal, A
   Rohilla, M
   Lad, D
   Khadwal, A
   Basher, R
   Radotra, BD
   Bal, A
   Das, A
   Gupta, V
   Lal, V
   Varma, S
   Malhotra, P
   Prakash, G
AF Singh, Charanpreet
   Jain, Arihant
   Takkar, Aastha
   Agarwal, Aniruddha
   Rohilla, Manish
   Lad, Deepesh
   Khadwal, Alka
   Basher, Rajender
   Radotra, B. D.
   Bal, Amanjit
   Das, Ashim
   Gupta, Vishali
   Lal, Vivek
   Varma, Subhash
   Malhotra, Pankaj
   Prakash, Gaurav
TI Successful Use of High Dose Methotrexate in Treatment of Primary CNS
   Lymphoma Patients Without Access to Serum Methotrexate Levels
   Monitoring: Challenges and Outcome
SO INDIAN JOURNAL OF HEMATOLOGY AND BLOOD TRANSFUSION
LA English
DT Article
DE Primary CNS Lymphoma; High dose methotrexate; Therapeutic drug
   monitoring; Methotrexate toxicity; Temozolomide
ID NERVOUS-SYSTEM LYMPHOMA; CHEMOTHERAPY; THERAPY; RADIOTHERAPY;
   COMBINATION; RITUXIMAB
AB Aims and Objectives High dose methotrexate (HDMTx) based chemotherapy forms the backbone of therapy for patients with Primary Central Nervous system Lymphoma (PCNSL). However, delivering HDMTx in resource constrained settings, especially without therapeutic drug monitoring, is difficult. We share our experience of treatment of patients with PCNSL at our center over a 10-year period with local adaptations made to deliver HDMTx. Materials and Methods We retrospectively analysed the case records of patients diagnosed with a PCNSL over the course of 10 years from 2010 to 2020. Results Fifty-five patients received therapy for newly diagnosed PCNSL. Thirty-six patients received Modified De-Angelis protocol +/- Rituximab with curative intent. Fourteen of these patients were unable to complete the protocol with the most common cause being development of methotrexate toxicity. Patients unable to complete the designated 5 cycles of HDMTx had a poorer PS and higher probability of having a high IELSG score at baseline. Nineteen patients were given non HDMTx based therapy either due to advanced age or poor performance status. Twenty-nine patients (52.7%) were able to achieve a complete response. The most common cause of mortality was relapse/progressive disease. The Median EFS and OS of the cohort was 29 months and 40 months respectively. Conclusion All attempts should be made to have therapeutic drug level monitoring for administration of HDMTX based therapy for the patients with PCNSL, more so in patients who have poor performance status and a high IELSG score. If it is imperative to give HDMTx without access to TDM facility then a possible risk of higher toxicity should be explained to all patients, beforehand
C1 [Singh, Charanpreet; Jain, Arihant; Lad, Deepesh; Khadwal, Alka; Varma, Subhash; Malhotra, Pankaj; Prakash, Gaurav] Postgrad Inst Med Educ & Res, Nehru Hosp, Dept Internal Med, Clin Hematol & BMT Div, F Block,4th Floor, Chandigarh 160012, India.
   [Takkar, Aastha; Lal, Vivek] Postgrad Inst Med Educ & Res, Dept Neurol, Chandigarh, India.
   [Agarwal, Aniruddha; Gupta, Vishali] Postgrad Inst Med Educ & Res, Dept Ophthalmol, Chandigarh, India.
   [Rohilla, Manish] Postgrad Inst Med Educ & Res, Dept Cytol, Chandigarh, India.
   [Basher, Rajender] Postgrad Inst Med Educ & Res, Dept Nucl Med, Chandigarh, India.
   [Radotra, B. D.; Bal, Amanjit; Das, Ashim] Postgrad Inst Med Educ & Res, Dept Histopathol, Chandigarh, India.
C3 Post Graduate Institute of Medical Education & Research (PGIMER),
   Chandigarh; Post Graduate Institute of Medical Education & Research
   (PGIMER), Chandigarh; Post Graduate Institute of Medical Education &
   Research (PGIMER), Chandigarh; Post Graduate Institute of Medical
   Education & Research (PGIMER), Chandigarh; Post Graduate Institute of
   Medical Education & Research (PGIMER), Chandigarh; Post Graduate
   Institute of Medical Education & Research (PGIMER), Chandigarh
RP Prakash, G (corresponding author), Postgrad Inst Med Educ & Res, Nehru Hosp, Dept Internal Med, Clin Hematol & BMT Div, F Block,4th Floor, Chandigarh 160012, India.
EM drgp04@gmail.com
RI Lad, Deepesh/AAD-4095-2019
OI Lad, Deepesh/0000-0003-3754-7774; Jain, Arihant/0000-0001-9495-9789;
   Gupta, Vishali/0000-0001-8216-4620
CR Agarwal PA, 2009, NEUROL INDIA, V57, P756, DOI 10.4103/0028-3886.59472
   Bromberg JEC, 2019, LANCET ONCOL, V20, P216, DOI 10.1016/S1470-2045(18)30747-2
   Chhabra P, 2012, MEDITERR J HEMATOL I, V4, DOI 10.4084/MJHID.2012.020
   DeAngelis LM, 2002, J CLIN ONCOL, V20, P4643, DOI 10.1200/JCO.2002.11.013
   Enting RH, 2004, NEUROLOGY, V63, P901, DOI 10.1212/01.WNL.0000137050.43114.42
   Ferreri AJM, 2016, BLOOD, V127, P1642, DOI 10.1182/blood-2015-10-636340
   HANSEN HH, 1971, BRIT J CANCER, V25, P298, DOI 10.1038/bjc.1971.38
   Herrlinger U, 2002, NEUROLOGY, V58, P1573, DOI 10.1212/WNL.58.10.1573
   Morris PG, 2013, J CLIN ONCOL, V31, P3971, DOI 10.1200/JCO.2013.50.4910
   Nagle Sarah J, 2017, Int J Hematol Oncol, V6, P113, DOI 10.2217/ijh-2017-0020
   Omuro A, 2015, LANCET HAEMATOL, V2, pE251, DOI 10.1016/S2352-3026(15)00074-5
   Omuro A, 2015, BLOOD, V125, P1403, DOI 10.1182/blood-2014-10-604561
   Patekar M, 2019, J GLOB ONCOL, V5, DOI 10.1200/JGO.18.00124
   Podder D, 2018, CL LYMPH MYELOM LEUK, V18, pS279, DOI 10.1016/j.clml.2018.07.210
   Prakash G, 2012, ANN HEMATOL, V91, P1603, DOI 10.1007/s00277-012-1491-5
   Radotra Bishan Dass, 2020, Surg Neurol Int, V11, P424, DOI 10.25259/SNI_314_2020
   Rubenstein JL, 2013, J CLIN ONCOL, V31, P3061, DOI 10.1200/JCO.2012.46.9957
   Schmitt AM, 2019, HEMATOL ONCOL, V37, P548, DOI 10.1002/hon.2666
   Vaishnavi K, 2018, PEDIATR BLOOD CANCER, V65, DOI 10.1002/pbc.27241
   Widemann BC, 2006, ONCOLOGIST, V11, P694, DOI 10.1634/theoncologist.11-6-694
NR 20
TC 4
Z9 4
U1 0
U2 1
PU SPRINGER INDIA
PI NEW DELHI
PA 7TH FLOOR, VIJAYA BUILDING, 17, BARAKHAMBA ROAD, NEW DELHI, 110 001,
   INDIA
SN 0971-4502
EI 0974-0449
J9 INDIAN J HEMATOL BLO
JI Indian J. Hematol. Blood Transfus.
PD JAN
PY 2022
VL 38
IS 1
BP 68
EP 77
DI 10.1007/s12288-021-01438-5
EA MAY 2021
PG 10
WC Hematology
WE Science Citation Index Expanded (SCI-EXPANDED)
SC Hematology
GA YS2MP
UT WOS:000650055600001
PM 35125713
OA Green Published
DA 2024-06-03
ER

PT J
AU Ma, J
   Ma, XJ
AF Ma, Jing
   Ma, Xianjun
TI High-dose methotrexate combined with rituximab improves the survival
   rate of patients with primary central nervous system lymphoma
SO JOURNAL OF BUON
LA English
DT Article
DE methotrexate; lymphoma; rituximab; central nervous system tumor;
   efficacy
ID CNS LYMPHOMA; IMMUNOCHEMOTHERAPY; THERAPY
AB Purpose: To explore the efficacy of high-dose methotrexate (HD-MTX) combined with rituximab (R) in the treatment of primary central nervous system lymphoma (PCNSL).
   Methods: 108 PCNSL patients were randomly divided into Rituximab group (n=54) or control group (n=54). The patients in Rituximab group were treated with HD-MTX + R chemotherapy, while those in control group were given HD-MTX combined with whole brain radiotherapy (WBRT). The therapeutic effect, incidence rate of adverse reactions and the SF-36 score were compared between the two groups.
   Results: The overall response rate was overtly higher in Rituximab group than that in control group (81.5% vs. 57.4%). After treatment, the scores of physical function, physical competence, health condition, social function and emotional function in the SF-36 scale were notably higher in Rituximab group than those in control group. The 1-year overall survival (OS) rate was 83.3% (45/54) and 63.0% (34/54), 1-year progression-free survival (PFS) rate was 70.4% (38/54) and 46.3% (25/68), 3-year OS rate was 57.4% (31/54) and 31.5% (17/54), and 3-year PFS rate was 27.8% (15/54) and 14.8% (8/54) in Rituximab group and control group, respectively. The results of log-rank test showed that the OS and PFS rates in Rituximab group were obviously better than those in control group.
   Conclusion: Compared with HD-MTX combined with WBRT, HD-MTX combined with R can remarkably improved the quality of life and survival rate of patients with PCNSL, with tolerable adverse reactions and is worthy of popularization and application in clinical practice.
C1 [Ma, Jing] Shandong Univ, Qilu Hosp, Dept Blood Purificat, Jinan, Peoples R China.
   [Ma, Xianjun] Shandong Univ, Qilu Hosp, Dept Blood Transfus, 107 Wenhua West Rd, Jinan 250012, Shandong, Peoples R China.
C3 Shandong University; Shandong University
RP Ma, XJ (corresponding author), Shandong Univ, Qilu Hosp, Dept Blood Transfus, 107 Wenhua West Rd, Jinan 250012, Shandong, Peoples R China.
EM mxj1971612@126.com
CR Abrey LE, 2005, J CLIN ONCOL, V23, P5034, DOI 10.1200/JCO.2005.13.524
   Birnbaum T, 2012, J NEURO-ONCOL, V109, P285, DOI 10.1007/s11060-012-0891-7
   Chukwueke UN, 2019, HEMATOL ONCOL CLIN N, V33, P597, DOI 10.1016/j.hoc.2019.03.008
   Citterio G, 2018, EXPERT REV NEUROTHER, V18, P379, DOI 10.1080/14737175.2018.1462700
   Dolecek TA, 2012, NEURO-ONCOLOGY, V14, pv1, DOI 10.1093/neuonc/nos218
   Ferreri AJM, 2017, HEMATOL-AM SOC HEMAT, P565, DOI 10.1182/asheducation-2017.1.565
   Fritsch K, 2011, ANN ONCOL, V22, P2080, DOI 10.1093/annonc/mdq712
   Graham MS, 2018, BEST PRACT RES CL HA, V31, P262, DOI 10.1016/j.beha.2018.07.006
   Grommes C, 2019, NEURO-ONCOLOGY, V21, P296, DOI 10.1093/neuonc/noy192
   Holdhoff M, 2014, NEUROLOGY, V83, P235, DOI 10.1212/WNL.0000000000000593
   Hu NN, 2019, INT J NEUROSCI, V129, P303, DOI 10.1080/00207454.2018.1523159
   Kansara R, 2015, AM J HEMATOL, V90, P1149, DOI 10.1002/ajh.24204
   Kovrigina A. M., 2018, Arkhiv Patologii, V80, P43, DOI 10.17116/patol20188006143
   Liu J, 2015, MOL CLIN ONCOL, V3, P949, DOI 10.3892/mco.2015.566
   Madle M, 2015, ANN HEMATOL, V94, P1853, DOI 10.1007/s00277-015-2470-4
   Mendez Joe S, 2018, Am Soc Clin Oncol Educ Book, V38, P604, DOI 10.1200/EDBK_200829
   Murakami M, 2011, YONSEI MED J, V52, P1031, DOI 10.3349/ymj.2011.52.6.1031
   Pels H, 2003, ONKOLOGIE, V26, P351, DOI 10.1159/000072095
   Schmitt AM, 2019, HEMATOL ONCOL, V37, P548, DOI 10.1002/hon.2666
   Song Y, 2017, INT J HEMATOL, V106, P612, DOI 10.1007/s12185-017-2316-z
NR 20
TC 4
Z9 4
U1 0
U2 4
PU IMPRIMATUR PUBLICATIONS
PI ATHENS
PA 30 DEM POLIORKETES ST, ATHENS, 136 76, GREECE
SN 1107-0625
EI 2241-6293
J9 J BUON
JI J. BUON
PD MAR-APR
PY 2021
VL 26
IS 2
BP 366
EP 372
PG 7
WC Oncology
WE Science Citation Index Expanded (SCI-EXPANDED)
SC Oncology
GA RW8BV
UT WOS:000646745700011
PM 34076981
DA 2024-06-03
ER

PT J
AU Reis, DGC
   Levy, D
   Lage, LADC
   Culler, HF
   Rocha, V
   Bydlowski, SP
   Zerbini, MCN
   Pereira, J
AF Candido Reis, Diego Gomes
   Levy, Debora
   de Padua Covas Lage, Luis Alberto
   Culler, Hebert Fabricio
   Rocha, Vanderson
   Bydlowski, Sergio Paulo
   Nogueira Zerbini, Maria Claudia
   Pereira, Juliana
TI New genetic prognostic biomarkers in primary central nervous system
   lymphoma (PCNSL)
SO BRAIN AND BEHAVIOR
LA English
DT Article
DE biomarkers; central nervous system neoplasms; gene expression; lymphoma;
   survival analysis
ID B-CELL LYMPHOMA; PRIMARY CNS LYMPHOMA; EXPRESSION PREDICTS SURVIVAL;
   NON-HODGKINS-LYMPHOMA; LONG-TERM SURVIVAL; PROTEIN EXPRESSION;
   POOR-PROGNOSIS; ELDERLY-PATIENTS; C-MYC; CHEMOTHERAPY
AB Background PCNSL is a rare extranodal NHL with poor prognosis. Tumorigenesis has been associated with hyperactivation of BCR downstream and NFkB pathways. We studied the prognosis of the relative expression profile of target genes of NFkB pathway (MYC, BCL2), the essential transcriptional regulator in hematopoiesis LMO2, the checkpoint regulation pathway MGMT, the transcription factor POU2F1, the immune checkpoint gene PDCD1, and the proto-oncogene and transcriptional repressor gene BCL6 and its proteins in PCNSL.
   Methods This study is a retrospective cohort study; 35 immunocompetent PCNSL-DLBCL patients had their gene expression (RT-qPCR) normalized to internal control gene GUSB.
   Results Median patient age was 62 years, median OS was 42.6 months (95% CI: 26.6-58.6), PFS was 41 months (95% CI: 19.7-62.4), and DFS was 59.2 months (95% CI 31.9-86.6). A moderate correlation was found between the gene/protein expressions of MYC (kappa = 0.596, p = .022) and of BCL2 (kappa = 0.426, p = .042). Relative gene expression of MYC >= 0.201 (HR 6.117; p = .003) was associated with worse 5-year OS. Relative gene expression of MYC >= 0.201 (HR 3.96; p = .016) and MGMT >= 0.335 (HR 3.749; p = .056) was associated with worse PFS. Age > 60 years and IELSG score moderate/high were also associated with worse prognosis.
   Conclusions Overexpression of MYC and overexpression of MGMT were prognostic markers associated with unfavorable clinical outcomes in PCNSL.
C1 [Candido Reis, Diego Gomes; de Padua Covas Lage, Luis Alberto; Culler, Hebert Fabricio; Rocha, Vanderson; Pereira, Juliana] Univ Sao Paulo FMUSP, Dept Hematol Hemotherapy & Cell Therapy, Lab Med Invest Pathogenesis & Directed Therapy On, Fac Med, Sao Paulo, SP, Brazil.
   [Levy, Debora; Bydlowski, Sergio Paulo] Univ Sao Paulo, Hosp Clin HCFMUSP, Fac Med, Heart Inst InCor,Lab Immunol LIM19, Sao Paulo, SP, Brazil.
   [de Padua Covas Lage, Luis Alberto; Rocha, Vanderson; Pereira, Juliana] Inst Canc Estado Sao Paulo ICESP, Sao Paulo, Brazil.
   [Rocha, Vanderson] Fundacao Prosangue Hemoctr Sao Paulo, Sao Paulo, Brazil.
   [Rocha, Vanderson] Univ Oxford, Churchill Hosp, Oxford, England.
   [Nogueira Zerbini, Maria Claudia] Univ Sao Paulo FMUSP, Dept Pathol, Fac Med, Sao Paulo, SP, Brazil.
C3 Universidade de Sao Paulo; Universidade de Sao Paulo; University of
   Oxford; Universidade de Sao Paulo
RP Reis, DGC (corresponding author), Univ Sao Paulo, Fac Med, Av Dr Eneas de Carvalho Aguiar 155,1st Floor, BR-05403000 Sao Paulo, SP, Brazil.
EM diego.herengracht@gmail.com
RI Zerbini, Maria Claudia Nogueira/D-1586-2012; Levy, Debora/G-8208-2014;
   Culler, Hebert Fabricio/M-4760-2014; PEREIRA, JULIANA/C-2742-2014; Lage,
   Luis/AAD-4303-2020
OI Zerbini, Maria Claudia Nogueira/0000-0002-7408-9816; Culler, Hebert
   Fabricio/0000-0001-6850-8247; Lage, Luis/0000-0002-9228-3276; Bydlowski,
   Sergio Paulo/0000-0002-7582-5942
CR Abrahamsen HN, 2003, J MOL DIAGN, V5, P34, DOI 10.1016/S1525-1578(10)60449-7
   Abrey LE, 2005, J CLIN ONCOL, V23, P5034, DOI 10.1200/JCO.2005.13.524
   Abrey LE, 1998, J CLIN ONCOL, V16, P859, DOI 10.1200/JCO.1998.16.3.859
   Abrey LE, 2000, J CLIN ONCOL, V18, P3144, DOI 10.1200/JCO.2000.18.17.3144
   Adachi J, 2012, J NEURO-ONCOL, V107, P147, DOI 10.1007/s11060-011-0721-3
   Alizadeh AA, 2011, BLOOD, V118, P1350, DOI 10.1182/blood-2011-03-345272
   Aly RM, 2016, ONCOL LETT, V11, P1917, DOI 10.3892/ol.2016.4127
   Basso K, 2012, IMMUNOL REV, V247, P172, DOI 10.1111/j.1600-065X.2012.01112.x
   Belder N, 2016, PATHOL RES PRACT, V212, P678, DOI 10.1016/j.prp.2015.11.008
   Berghoff AS, 2014, CLIN NEUROPATHOL, V33, P42, DOI 10.5414/NP300698
   Bessell EM, 2004, INT J RADIAT ONCOL, V59, P501, DOI 10.1016/j.ijrobp.2003.11.001
   Braaten KM, 2003, CLIN CANCER RES, V9, P1063
   Braggio E, 2015, CLIN CANCER RES, V21, P3986, DOI 10.1158/1078-0432.CCR-14-2116
   Bujak M, 2015, FRONT MOL BIOSCI, V2, DOI 10.3389/fmolb.2015.00068
   Bustin SA, 2009, CLIN CHEM, V55, P611, DOI 10.1373/clinchem.2008.112797
   Cai QQ, 2019, TRANSL ONCOL, V12, P523, DOI 10.1016/j.tranon.2018.11.011
   Camilleri-Broët S, 2006, BLOOD, V107, P190, DOI 10.1182/blood-2005-03-1024
   Cattoretti G, 2005, CANCER CELL, V7, P445, DOI 10.1016/j.ccr.2005.03.037
   Chang CC, 2003, ARCH PATHOL LAB MED, V127, P208
   Chapuy B, 2016, BLOOD, V127, P869, DOI 10.1182/blood-2015-10-673236
   Cho H, 2017, ONCOTARGET, V8, P87317, DOI 10.18632/oncotarget.20264
   Choi BCK, 1998, AM J EPIDEMIOL, V148, P1127
   Citterio G, 2017, CRIT REV ONCOL HEMAT, V113, P97, DOI 10.1016/j.critrevonc.2017.03.019
   Cubedo E, 2012, BLOOD, V119, P5478, DOI 10.1182/blood-2012-01-403154
   DeAngelis LM, 2002, J CLIN ONCOL, V20, P4643, DOI 10.1200/JCO.2002.11.013
   Deckert M, 2014, HEMATOL ONCOL, V32, P57, DOI 10.1002/hon.2087
   Deckert M, 2014, ACTA NEUROPATHOL, V127, P175, DOI 10.1007/s00401-013-1202-x
   Ferreri AJM, 2003, J CLIN ONCOL, V21, P266, DOI 10.1200/JCO.2003.09.139
   Fischer L, 2011, NEURO-ONCOLOGY, V13, P1090, DOI 10.1093/neuonc/nor107
   Fisher RA, 1922, J R STAT SOC, V85, P87, DOI 10.2307/2340521
   Gouveia GR, 2020, BMC CANCER, V20, DOI 10.1186/s12885-020-07553-2
   Grommes C, 2017, CANCER DISCOV, V7, P1018, DOI 10.1158/2159-8290.CD-17-0613
   Gupta S, 2012, J PHARMACOL EXP THER, V341, P16, DOI 10.1124/jpet.111.190561
   Kasenda B, 2015, ANN ONCOL, V26, P1305, DOI 10.1093/annonc/mdv076
   Kawamoto K, 2016, CANCER SCI, V107, P853, DOI 10.1111/cas.12942
   Kurzwelly D, 2010, J NEURO-ONCOL, V97, P389, DOI 10.1007/s11060-009-0032-0
   Liu YS, 2016, CELL, V165, P535, DOI 10.1016/j.cell.2016.03.014
   Lossos C, 2014, BRIT J HAEMATOL, V165, P640, DOI 10.1111/bjh.12801
   Louis DN, 2016, ACTA NEUROPATHOL, V131, P803, DOI 10.1007/s00401-016-1545-1
   Maddox J, 2012, PLOS GENET, V8, DOI 10.1371/journal.pgen.1003048
   McCall MN, 2014, BIOINFORMATICS, V30, P2310, DOI 10.1093/bioinformatics/btu239
   Menter T, 2016, HUM PATHOL, V54, P17, DOI 10.1016/j.humpath.2016.03.005
   Momota H, 2010, J NEURO-ONCOL, V98, P341, DOI 10.1007/s11060-009-0078-z
   Montesinos-Rongen M, 2008, LEUKEMIA, V22, P400, DOI 10.1038/sj.leu.2405019
   Mounier N, 2003, BLOOD, V101, P4279, DOI 10.1182/blood-2002-11-3442
   Mrugala MM, 2009, CURR ONCOL REP, V11, P73, DOI 10.1007/s11912-009-0012-8
   Nakata K, 2009, NEOPLASIA, V11, P712, DOI 10.1593/neo.09418
   Natkunam Y, 2008, J CLIN ONCOL, V26, P447, DOI 10.1200/JCO.2007.13.0690
   NELSON DF, 1992, INT J RADIAT ONCOL, V23, P9, DOI 10.1016/0360-3016(92)90538-S
   Niparuck P, 2019, DIAGN PATHOL, V14, DOI 10.1186/s13000-019-0833-1
   Perry AM, 2014, BRIT J HAEMATOL, V165, P382, DOI 10.1111/bjh.12763
   Rubenstein JL, 2017, HEMATOL-AM SOC HEMAT, P556, DOI 10.1182/asheducation-2017.1.556
   Rubenstein JL, 2013, BLOOD, V122, P2318, DOI 10.1182/blood-2013-06-453084
   Rubenstein JL, 2013, J CLIN ONCOL, V31, P3061, DOI 10.1200/JCO.2012.46.9957
   Schultz C, 1996, J CLIN ONCOL, V14, P556, DOI 10.1200/JCO.1996.14.2.556
   Shiels MS, 2016, BRIT J HAEMATOL, V174, P417, DOI 10.1111/bjh.14073
   Siegal T, 2019, ACTA HAEMATOL-BASEL, V141, P138, DOI 10.1159/000495284
   Song J., 2019, EUR HEM ASS AMST
   Sung CO, 2011, BLOOD, V117, P1291, DOI 10.1182/blood-2010-07-297861
   Swerdlow SH, 2017, WHO Classification of Tumours of Haematopoietic and Lymphoid Tissues, V2
   Thomas L, 2013, CURR OPIN ONCOL, V25, P689, DOI 10.1097/CCO.0000000000000002
   Toffolatti L, 2014, VIRCHOWS ARCH, V465, P579, DOI 10.1007/s00428-014-1622-6
   VAUX DL, 1988, NATURE, V335, P440, DOI 10.1038/335440a0
   Vázquez-Arreguín K, 2018, MOL CANCER RES, V16, P439, DOI 10.1158/1541-7786.MCR-17-0364
   von Smolinski D, 2005, HISTOCHEM CELL BIOL, V124, P177, DOI 10.1007/s00418-005-0013-0
   Walaszek Z., 1998, METHODS MOL MED, V14, DOI 10.1385/0-89603-380-5:143
   Yoshida K, 2016, BLOOD, V128, P4112
   YOUDEN WJ, 1950, BIOMETRICS, V6, P172, DOI 10.1002/1097-0142(1950)3:1<32::AID-CNCR2820030106>3.0.CO;2-3
   Zheng M, 2017, NEUROPATHOLOGY, V37, P509, DOI 10.1111/neup.12405
NR 69
TC 4
Z9 4
U1 0
U2 7
PU WILEY
PI HOBOKEN
PA 111 RIVER ST, HOBOKEN, NJ 07030 USA
SN 2162-3279
J9 BRAIN BEHAV
JI Brain Behav.
PD APR
PY 2021
VL 11
IS 4
AR e02061
DI 10.1002/brb3.2061
EA FEB 2021
PG 12
WC Behavioral Sciences; Neurosciences
WE Science Citation Index Expanded (SCI-EXPANDED)
```
