## Supplementary material for "Bibliometric analysis of emerging trend and top 100 most cited articles in primary central nervous system lymphoma": Supple File 1: savedrecs (2).txt (part 3 of 4)

```
SC Behavioral Sciences; Neurosciences & Neurology
GA RM2XY
UT WOS:000618373400001
PM 33591648
OA gold, Green Published
DA 2024-06-03
ER

PT J
AU Li, JJ
   Xue, M
   Yan, S
   Guan, CS
   Xie, RM
   Chen, BD
AF Li, Jingjing
   Xue, Ming
   Yan, Shuo
   Guan, Chunshuang
   Xie, Ruming
   Chen, Budong
TI A comparative study of multimodal magnetic resonance in the differential
   diagnosis of acquired immune deficiency syndrome related primary central
   nervous system lymphoma and infection
SO BMC INFECTIOUS DISEASES
LA English
DT Article
DE Lymphoma; Infection; AIDS-related; Central nervous system; Magnetic
   resonance imaging; Diffusion magnetic resonance imaging
AB BackgroundPatients with acquired immune deficiency syndrome (AIDS) often suffer from opportunistic infections and related primary central nervous system lymphoma (AR-PCNSL). Both diseases showed multiple ring enhancement lesions in conventional magnetic resonance (MR). It is very difficult to make the differential diagnosis. We aimed to investigate whether multimodal MR (diffusion weighted imaging (DWI)/ apparent diffusion coefficient (ADC), 3D pseudo-continuous arterial spin labeling (3D-pCASL) and susceptibility-weighted imaging (SWI)) combined with conventional MR can differentiate AR-PCNSL from infections.MethodsThis was a prospective study. We recruited 19 AIDS patients who were divided into AR-PCNSL group (9 cases) and infection group (10 cases) by pathological results. We analyzed whether there was statistical (Fisher's method) difference in multimodal MR between the two groups. We analyzed whether multimodal MR combined with conventional MR could improve the diagnosis of AR-PCNSL.ResultsThe lesions were more likely involved the paraventricular (0.020) and corpus callosum (0.033) in AR-PCNSL group in conventional MR. In multimodal MR, AR-PCNSL group showed low ADC value, with p values of 0.001. Infection group more inclined to high ADC value, with p was 0.003. In multimodal MR, AR-PCNSL group had more low signal intensity (grade 2-3) in the degree of intratumoral susceptibility signal intensity in SWI (SWI-ITSS), with p values of 0.001. The sensitivity, specificity of conventional MR in the diagnosis of AR-PCNSL was 88.9 and 70.0%. The conventional MR sequence combined with DWI/ADC sequence in the diagnosis of AR-PCNSL had a sensitivity of 100.0%, and a specificity of 60.0%. The sensitivity and specificity of the conventional MR sequence combined with the SWI-ITSS sequence in the diagnosis of AR-PCNSL were 100 and 70.0%. The conventional MR combined with ADC or SWI-ITSS improved the diagnosis of AR-PCNSL.ConclusionMultimodal MR could distinguish AR-PCNSL from infectious lesions. The multimodal MR (DWI/ADC or SWI-ITSS) combined with conventional MR could improve the diagnosis of AR-PCNSL. The ADC value should be attached importance in clinical work. When distinguishing AR-PCNSL from toxoplasmosis or tuberculoma, SWI should be used to obtain a correct diagnosis.
C1 [Li, Jingjing; Xue, Ming; Yan, Shuo; Guan, Chunshuang; Xie, Ruming; Chen, Budong] Capital Med Univ, Beijing Ditan Hosp, Dept Radiol, Beijing 100015, Peoples R China.
C3 Capital Medical University
RP Xie, RM; Chen, BD (corresponding author), Capital Med Univ, Beijing Ditan Hosp, Dept Radiol, Beijing 100015, Peoples R China.
EM mingrux@163.com; budongchen@sina.com
RI LI, Jing/HNB-5575-2023; Li, Jing/GYU-5036-2022; li, jian/IAQ-2794-2023;
   li, jy/HTT-1535-2023
FU "Budding" support program of youth talent development of Beijing Ditan
   Hospital, Capital Medical University [DTMY201810]
FX This work is supported by "Budding" support program of youth talent
   development of Beijing Ditan Hospital, Capital Medical
   University.DTMY201810.
CR Agrawal D, 2005, EUR J CLIN MICROBIOL, V24, P772, DOI 10.1007/s10096-005-0017-7
   Bhagavati S, 2009, J NEUROIMAGING, V19, P169, DOI 10.1111/j.1552-6569.2008.00274.x
   Biggar RJ, 2007, J NATL CANCER I, V99, P962, DOI 10.1093/jnci/djm010
   Bilgrami Mohammed, 2014, Handb Clin Neurol, V121, P1321, DOI 10.1016/B978-0-7020-4088-7.00090-0
   Bowen LN, 2016, NAT REV NEUROL, V12, P662, DOI 10.1038/nrneurol.2016.149
   Camacho DLA, 2003, AM J NEURORADIOL, V24, P633
   Chen H, 2017, NEUROSCIENCES, V22, P311, DOI 10.17712/nsj.2017.4.20160606
   Corti M, 2013, NEURORADIOL J, V26, P151, DOI 10.1177/197140091302600203
   Rocha Antonio José da, 2016, Rev. Bras. Hematol. Hemoter., V38, P44, DOI 10.1016/j.bjhh.2015.12.001
   Dai WY, 2008, MAGN RESON MED, V60, P1488, DOI 10.1002/mrm.21790
   Dibble EH, 2017, CLIN NEUROL NEUROSUR, V152, P84, DOI 10.1016/j.clineuro.2016.11.023
   Ding YL, 2014, BRAIN BEHAV, V4, P841, DOI 10.1002/brb3.288
   Engels EA, 2006, AIDS, V20, P1645, DOI 10.1097/01.aids.0000238411.75324.59
   Ernst TM, 1998, RADIOLOGY, V208, P663, DOI 10.1148/radiology.208.3.9722843
   Hamdeh S, 2015, AM J EMERG MED, V33, DOI 10.1016/j.ajem.2015.04.071
   Haubold J, 2020, EUR J NUCL MED MOL I, V47, P1435, DOI 10.1007/s00259-019-04602-2
   Hoang-Xuan K, 2015, LANCET ONCOL, V16, pE322, DOI 10.1016/S1470-2045(15)00076-5
   Kasamon YL, 2005, HEMATOL ONCOL CLIN N, V19, P665, DOI 10.1016/j.hoc.2005.05.004
   Khanna N, 2009, CLIN INFECT DIS, V48, P1459, DOI 10.1086/598335
   Lai PH, 2019, EUR J RADIOL, V117, P56, DOI 10.1016/j.ejrad.2019.05.021
   Lai RPJ, 2016, SEMIN IMMUNOPATHOL, V38, P185, DOI 10.1007/s00281-015-0532-2
   Lee Sang-Bok, 2017, Brain Tumor Res Treat, V5, P34, DOI 10.14791/btrt.2017.5.1.34
   LUFT BJ, 1992, CLIN INFECT DIS, V15, P211, DOI 10.1093/clinids/15.2.211
   Mader I, 2003, NEURORADIOLOGY, V45, P717, DOI 10.1007/s00234-003-0966-4
   Matinella A, 2015, J NEUROL, V262, P1317, DOI 10.1007/s00415-015-7713-8
   Offiah CE, 2006, CLIN RADIOL, V61, P393, DOI 10.1016/j.crad.2006.01.008
   Ota Y, 2014, CANCER MED-US, V3, P143, DOI 10.1002/cam4.178
   Park MJ, 2009, AM J NEURORADIOL, V30, P1402, DOI 10.3174/ajnr.A1593
   Sainz-de-la-Maza S, 2016, EUR J NEUROL, V23, P919, DOI 10.1111/ene.12963
   Simone IL, 1998, J NEUROL NEUROSUR PS, V64, P516, DOI 10.1136/jnnp.64.4.516
   Song LN, 2019, INT J NANOMED, V14, P921, DOI 10.2147/IJN.S185458
   Sparano JA, 2010, BLOOD, V115, P3008, DOI 10.1182/blood-2009-08-231613
   Sudhakar P, 2015, J NEURO-OPHTHALMOL, V35, P296, DOI 10.1097/WNO.0000000000000271
   Suh CH, 2019, J MAGN RESON IMAGING, V50, P560, DOI 10.1002/jmri.26602
   Sun Jian-Jun, 2015, Zhejiang Da Xue Xue Bao Yi Xue Ban, V44, P597
   Thurnher MM, 2019, AM J NEURORADIOL, V40, P994, DOI 10.3174/ajnr.A6072
   Vivithanaporn P, 2010, NEUROLOGY, V75, P1150, DOI 10.1212/WNL.0b013e3181f4d5bb
   Xue M, 2020, BMC INFECT DIS, V20, DOI 10.1186/s12879-020-05225-x
   You SH, 2018, EUR RADIOL, V28, P3801, DOI 10.1007/s00330-018-5359-5
NR 39
TC 4
Z9 4
U1 0
U2 4
PU BMC
PI LONDON
PA CAMPUS, 4 CRINAN ST, LONDON N1 9XW, ENGLAND
EI 1471-2334
J9 BMC INFECT DIS
JI BMC Infect. Dis.
PD FEB 10
PY 2021
VL 21
IS 1
AR 165
DI 10.1186/s12879-021-05779-4
PG 9
WC Infectious Diseases
WE Science Citation Index Expanded (SCI-EXPANDED)
SC Infectious Diseases
GA QJ5CC
UT WOS:000619707600002
PM 33568094
OA Green Submitted, Green Published, gold
DA 2024-06-03
ER

PT J
AU Bonm, AV
   Gibson, AW
   Holmberg, LA
   Mielcarek, M
   McGranahan, T
   Taylor, LP
   Graber, JJ
AF Bonm, Alipi, V
   Gibson, Alec W.
   Holmberg, Leona A.
   Mielcarek, Marco
   McGranahan, Tresa
   Taylor, Lynne P.
   Graber, Jerome J.
TI A single-center retrospective analysis of outcome measures and
   consolidation strategies for relapsed and refractory primary CNS
   lymphoma
SO JOURNAL OF NEURO-ONCOLOGY
LA English
DT Article
DE Primary CNS lymphoma; Recurrent primary CNS lymphoma; Autologous
   peripheral blood stem cell transplant; Progression-free survival;
   Surrogate endpoints
ID NERVOUS-SYSTEM LYMPHOMA; INTENSIVE CHEMOTHERAPY; IBRUTINIB MONOTHERAPY;
   METHOTREXATE; RADIOTHERAPY; BEVACIZUMAB
AB Background Relapsed or refractory primary CNS lymphoma (rrPCNSL) is a rare and challenging malignancy for which better evidence is needed to guide management. Methods We present a retrospective cohort of 66 consecutive patients with rrPCNSL treated at the University of Washington between 2000 and 2020. Immunosuppressed and secondary CNS lymphoma patients were excluded. Results During a median follow-up of 40.5 months from initial diagnosis, median OS for relapsed disease was 14.1 (0.2-88.5) months and median PFS was 11.0 (0.2-73.9) months. At diagnosis (r(2) = 0.85, p < 0.001), first relapse (r(2) = 0.69, p < 0.001), multiple relapses (r(2) = 0.97, p < 0.001) PFS was highly correlated with OS. In contrast, there was no correlation between the duration of subsequent progression-free intervals. No difference in PFS or OS was seen between CSF or intraocular relapse and parenchymal relapse. Patients reinduced with high-dose methotrexate-based (HD-MTX) regimens had an overall response rate (ORR) of 86.7%. Consolidation with autologous stem cell transplant (ASCT) was associated with longer PFS compared to either no consolidation (p = 0.01) and trended to longer PFS when compared to other consolidation strategies (p = 0.06). OS was similarly improved in patients consolidated with ASCT compared with no consolidation (p = 0.04), but not compared with other consolidation (p = 0.22). Although patients receiving ASCT were younger, KPS, sex, and number of recurrences were similar between consolidation groups. A multivariate analysis confirmed an independent effect of consolidation group on PFS (p = 0.01), but not OS. Conclusions PFS may be a useful surrogate endpoint which predicts OS in PCNSL. Consolidation with ASCT was associated with improved PFS in rrPCNSL.
C1 [Bonm, Alipi, V] Univ Washington, Dept Neurol, Seattle, WA 98195 USA.
   [Gibson, Alec W.] Univ Washington, Med Scientist Training Program, Seattle, WA 98195 USA.
   [McGranahan, Tresa; Taylor, Lynne P.; Graber, Jerome J.] Univ Washington, Alvord Brain Tumor Ctr, Med Ctr, Dept Neurol, 1959 NE Pacific St, Seattle, WA 98195 USA.
   [McGranahan, Tresa; Taylor, Lynne P.; Graber, Jerome J.] Univ Washington, Alvord Brain Tumor Ctr, Med Ctr, Dept Neurosurg, 1959 NE Pacific St, Seattle, WA 98195 USA.
   [Holmberg, Leona A.; Mielcarek, Marco] Univ Washington, Dept Med, Seattle, WA USA.
   [Holmberg, Leona A.; Mielcarek, Marco] Fred Hutchinson Canc Res Ctr, Clin Res Div, 1124 Columbia St, Seattle, WA 98104 USA.
C3 University of Washington; University of Washington Seattle; University
   of Washington; University of Washington Seattle; University of
   Washington; University of Washington Seattle; University of Washington;
   University of Washington Seattle; University of Washington; University
   of Washington Seattle; Fred Hutchinson Cancer Center
RP Graber, JJ (corresponding author), Univ Washington, Alvord Brain Tumor Ctr, Med Ctr, Dept Neurol, 1959 NE Pacific St, Seattle, WA 98195 USA.; Graber, JJ (corresponding author), Univ Washington, Alvord Brain Tumor Ctr, Med Ctr, Dept Neurosurg, 1959 NE Pacific St, Seattle, WA 98195 USA.
EM jgraber@uw.edu
RI Gibson, Alec/AAA-9653-2022
OI Gibson, Alec/0000-0002-5709-4146; Bonm, Alipi/0000-0003-0340-2008
FU NINDS [NS079200]
FX This study was supported in part by NINDS NS079200 (AVB).
CR Bromberg JEC, 2002, NEUROLOGY, V59, P762, DOI 10.1212/WNL.59.5.762
   Chamberlain MC, 2010, NEURO-ONCOLOGY, V12, P736, DOI 10.1093/neuonc/noq011
   Chamoun K, 2017, NEUROLOGY, V88, P101, DOI 10.1212/WNL.0000000000003420
   Chinot OL, 2014, NEW ENGL J MED, V370, P709, DOI 10.1056/NEJMoa1308345
   Ferreri AJM, 2011, BLOOD, V118, P510, DOI 10.1182/blood-2011-03-321349
   Gilbert MR, 2014, NEW ENGL J MED, V370, P699, DOI 10.1056/NEJMoa1308573
   Grommes C, 2017, CANCER DISCOV, V7, P1018, DOI 10.1158/2159-8290.CD-17-0613
   Grommes C, 2017, J CLIN ONCOL, V35, P2410, DOI 10.1200/JCO.2017.72.7602
   Houillier C, 2019, J CLIN ONCOL, V37, P823, DOI 10.1200/JCO.18.00306
   Jahnke K, 2006, J NEURO-ONCOL, V80, P159, DOI 10.1007/s11060-006-9165-6
   Kasenda B, 2017, LEUKEMIA, V31, P2623, DOI 10.1038/leu.2017.170
   McClune BL, 2014, BIOL BLOOD MARROW TR, V20, P960, DOI 10.1016/j.bbmt.2014.03.013
   Miller JJ, 2019, NEURO-ONCOLOGY, V21, P669, DOI 10.1093/neuonc/noz016
   Nayak L, 2011, NEURO-ONCOLOGY, V13, P525, DOI 10.1093/neuonc/nor014
   Pentsova E, 2014, J NEURO-ONCOL, V117, P161, DOI 10.1007/s11060-014-1370-0
   Plotkin SR, 2004, CLIN CANCER RES, V10, P5643, DOI 10.1158/1078-0432.CCR-04-0159
   Quijano S, 2009, J CLIN ONCOL, V27, P1462, DOI 10.1200/JCO.2008.17.7089
   Raizer JJ, 2012, CANCER-AM CANCER SOC, V118, P3743, DOI 10.1002/cncr.26709
   Ramakrishna R, 2015, NEUROSURGERY, V77, P175, DOI 10.1227/NEU.0000000000000753
   Rubenstein JL, 2013, J CLIN ONCOL, V31, P3061, DOI 10.1200/JCO.2012.46.9957
   Soussain C, 2019, EUR J CANCER, V117, P121, DOI 10.1016/j.ejca.2019.05.024
   Soussain C, 2008, J CLIN ONCOL, V26, P2512, DOI 10.1200/JCO.2007.13.5533
   Zhang JP, 2013, J NEURO-ONCOL, V115, P71, DOI 10.1007/s11060-013-1196-1
NR 23
TC 4
Z9 5
U1 0
U2 1
PU SPRINGER
PI NEW YORK
PA ONE NEW YORK PLAZA, SUITE 4600, NEW YORK, NY, UNITED STATES
SN 0167-594X
EI 1573-7373
J9 J NEURO-ONCOL
JI J. Neuro-Oncol.
PD JAN
PY 2021
VL 151
IS 2
BP 193
EP 200
DI 10.1007/s11060-020-03648-9
EA JAN 2021
PG 8
WC Oncology; Clinical Neurology
WE Science Citation Index Expanded (SCI-EXPANDED)
SC Oncology; Neurosciences & Neurology
GA QF8YY
UT WOS:000604801400013
PM 33398532
DA 2024-06-03
ER

PT J
AU He, MX
   Zhang, WW
   Wang, JJ
   Gao, L
   Jiao, LJ
   Wang, LX
   Zheng, JM
   Cai, ZL
   Yang, JM
AF He, Miaoxia
   Zhang, Weiwei
   Wang, Jianjun
   Gao, Lei
   Jiao, Lijuan
   Wang, Laixing
   Zheng, Jianmin
   Cai, Zailong
   Yang, Jianmin
TI Aggregative Perivascular Tumor Cell Growth Pattern of Primary Central
   Nervous System Lymphomas Is Associated with Hypoxia-Related Endoplasmic
   Reticulum Stress
SO JOURNAL OF CANCER
LA English
DT Article
DE Primary central nervous system lymphomas; APVT formation; clinical
   outcome; hypoxia; endoplasmic reticulum stress and signal transduction
ID UNFOLDED PROTEIN RESPONSE; HEALTH-ORGANIZATION CLASSIFICATION; ER
   STRESS; EXPRESSION; CANCER; XBP1; CONSTRUCTION; ADHESION; INVASION;
   DLBCL
AB Primary central nervous system lymphomas (PCNSLs) often present a unique histopathological feature of aggregative perivascular tumor cells (APVT). Our previous studies showed that patients of PCNSL with APVTs exhibited poor long-term outcomes and increased expression of the endoplasmic reticulum stress (ERS) factor X-box-binding protein (XBP1). However, very little is known about molecular mechanism of the APVT formation in PCNSLs. The aim of this study is to determine if hypoxia-induced ERS is related to the APVT formation in PCNSLs. In this study, cell culture was used to observe the interplay between diffuse large B cell lymphoma (DLBCL) tumor cells and human brain microvascular endothelial cells (HBMECs) in different oxygen conditions. The expression of XBP1, CXCR and CD44 was manipulated by molecular cloning and siRNA technology. Mouse in vivo experiments and clinical studies were conducted to confirm our hypothesis. Our results showed that activated B-cell type-DLBCL cells easily migrated and invaded, and expressed high levels of XBP1 and stromal molecules CXCR4 and CD44 during hypoxia-induced ERS and dithiothreitol unfolded protein response (UPR). The gene upregulation (using overexpression vector) and downregulation (siRNA gene knock-out) in cultured cells and in mouse models further confirmed a close relation of the expression of XBP1, CXCR4, and CD44 with APVT formation, which is coincided with our clinical observation that increased expression of XBP1, CXCR4, and CD44 in the APVT cells in PCNSLs were associated with poor clinical outcomes. The results suggest that hypoxia-induced ERS and UPR might be associated with APVTs formation in PCNSL and its poor clinical outcomes. The results will help us better understand the progression of PCNSL with APVTs feature in daily pathological work and could be valuable for future target treatment of PCNSLs.
C1 [He, Miaoxia; Wang, Jianjun; Jiao, Lijuan; Zheng, Jianmin] Changhai Hosp, Dept Pathol, 168 Changhai Rd, Shanghai 200433, Peoples R China.
   [Zhang, Weiwei] Changhai Hosp, Dept Expt Diag, Shanghai 200433, Peoples R China.
   [Gao, Lei; Yang, Jianmin] Changhai Hosp, Dept Hematol, Shanghai 200433, Peoples R China.
   [Wang, Laixing] Changhai Hosp, Dept Neurosurg, Shanghai 200433, Peoples R China.
   [Cai, Zailong] Second Mil Med Univ, Dept Biochem & Mol Biol, Shanghai 200433, Peoples R China.
C3 Naval Medical University; Naval Medical University; Naval Medical
   University; Naval Medical University; Naval Medical University
RP He, MX (corresponding author), Changhai Hosp, Dept Pathol, 168 Changhai Rd, Shanghai 200433, Peoples R China.
EM miaoxia.he@hotmail.com
RI Wang, Jianjun/D-9363-2016; zhang, wb/JGM-5316-2023; Gao,
   Lei/I-4159-2013; Zhang, Wei/HOF-7252-2023
OI wang, laixing/0000-0001-6474-1754
FU National Natural Science Foundation of China [81372544]; Shanghai
   Pujiang Talent Program [18PJD055]
FX This study was supported financially by grants from National Natural
   Science Foundation of China (No. 81372544) and Shanghai Pujiang Talent
   Program (No. 18PJD055) to Dr. Miaoxia He.
CR ALLRED DC, 1993, J NATL CANCER I, V85, P200, DOI 10.1093/jnci/85.3.200
   Bi MX, 2005, EMBO J, V24, P3470, DOI 10.1038/sj.emboj.7600777
   Bujisic B, 2017, BLOOD, V129, P2420, DOI 10.1182/blood-2016-09-741348
   Chen X, 2014, NATURE, V508, P103, DOI 10.1038/nature13119
   Cubillos-Ruiz JR, 2016, CLIN CANCER RES, V22, P2121, DOI 10.1158/1078-0432.CCR-15-1570
   Eberth S, 2010, BMC CANCER, V10, DOI 10.1186/1471-2407-10-517
   Epple LM, 2013, PLOS ONE, V8, DOI 10.1371/journal.pone.0073267
   Estébanez B, 2018, FRONT PHYSIOL, V9, DOI 10.3389/fphys.2018.01744
   Ferreri AJM, 2003, J CLIN ONCOL, V21, P266, DOI 10.1200/JCO.2003.09.139
   Fuchs K, 2013, CELL DEATH DIS, V4, DOI 10.1038/cddis.2013.364
   Gardner BM, 2013, CSH PERSPECT BIOL, V5, DOI 10.1101/cshperspect.a013169
   Ghosh R, 2014, CELL, V158, P534, DOI 10.1016/j.cell.2014.07.002
   He MX, 2013, NEURO-ONCOLOGY, V15, P727, DOI 10.1093/neuonc/not012
   Hulkower Keren I, 2011, Pharmaceutics, V3, P107, DOI 10.3390/pharmaceutics3010107
   Illerhaus G, 2018, BLOOD, V132, P681, DOI 10.1182/blood-2018-01-791558
   Jiang DD, 2015, SEMIN CANCER BIOL, V33, P48, DOI 10.1016/j.semcancer.2015.04.010
   Justus CR, 2014, JOVE-J VIS EXP, DOI 10.3791/51046
   Kasenda B, 2015, ANN ONCOL, V26, P1305, DOI 10.1093/annonc/mdv076
   Khalili AA, 2015, INT J MOL SCI, V16, P18149, DOI 10.3390/ijms160818149
   Kogan Allan Jay, 2008, Biotechnol Healthc, V5, P22
   Lenting K, 2017, ACTA NEUROPATHOL, V133, P263, DOI 10.1007/s00401-017-1671-4
   Li J, 2008, J NEUROSURG, V109, P536, DOI 10.3171/JNS/2008/109/9/0536
   Lindholm D, 2017, FRONT CELL DEV BIOL, V5, DOI 10.3389/fcell.2017.00048
   Liu Q, 2013, PLASMID, V69, P96, DOI 10.1016/j.plasmid.2012.10.001
   Louis DN, 2016, ACTA NEUROPATHOL, V131, P803, DOI 10.1007/s00401-016-1545-1
   Louis DN, 2016, WHO CLASSIFICATION T, P271
   Maestre L, 2009, HAEMATOL-HEMATOL J, V94, P419, DOI 10.3324/haematol.2008.001156
   Marshall J, 2011, METHODS MOL BIOL, V769, P97, DOI 10.1007/978-1-61779-207-6_8
   McCarthy N, 2014, NAT REV CANCER, V14, DOI 10.1038/nrc3731
   Peñalver FJ, 2017, HAEMATOLOGICA, V102, P235, DOI 10.3324/haematol.2016.149120
   Rimsza LM, 2011, CLIN CANCER RES, V17, P3727, DOI 10.1158/1078-0432.CCR-10-2573
   Romero-Ramirez L, 2004, CANCER RES, V64, P5943, DOI 10.1158/0008-5472.CAN-04-1606
   Rubenstein JL, 2006, BLOOD, V107, P3716, DOI 10.1182/blood-2005-03-0897
   Rutherford SC, 2018, ONCOLOGY-NY, V32, P445
   Salomon C, 2013, PLOS ONE, V8, DOI 10.1371/journal.pone.0068451
   Senbanjo LT, 2017, FRONT CELL DEV BIOL, V5, DOI 10.3389/fcell.2017.00018
   Shi WM, 2019, J CANCER, V10, P2035, DOI 10.7150/jca.29421
   Siegal T, 2019, ACTA HAEMATOL-BASEL, V141, P138, DOI 10.1159/000495284
   Song H, 2010, N AM J MED SCI, V2, P598, DOI 10.4297/najms.2010.2598
   Stein H., 2017, WHO Classification of Tumours of Haematopoietic and Lymphoid Tissues, revised, V3rd ed., P300
   Sun XJ, 2010, MOL CANCER, V9, DOI 10.1186/1476-4598-9-17
   Swerdlow SH, 2016, BLOOD, V127, P2375, DOI 10.1182/blood-2016-01-643569
   Walsh JC, 2014, ANTIOXID REDOX SIGN, V21, P1516, DOI 10.1089/ars.2013.5378
   Wang CC, 2014, BRIT J HAEMATOL, V166, P311, DOI 10.1111/bjh.12938
   Weitz-Schmidt G, 2011, METHODS MOL BIOL, V757, P15, DOI 10.1007/978-1-61779-166-6_2
NR 45
TC 4
Z9 4
U1 0
U2 5
PU IVYSPRING INT PUBL
PI LAKE HAVEN
PA PO BOX 4546, LAKE HAVEN, NSW 2263, AUSTRALIA
SN 1837-9664
J9 J CANCER
JI J. Cancer
PY 2021
VL 12
IS 13
BP 3841
EP 3852
DI 10.7150/jca.54952
PG 12
WC Oncology
WE Science Citation Index Expanded (SCI-EXPANDED)
SC Oncology
GA RZ4UW
UT WOS:000648594300008
PM 34093792
OA Green Published, gold
DA 2024-06-03
ER

PT J
AU Gupta, T
   Manjali, JJ
   Kannan, S
   Purandare, N
   Rangarajan, V
AF Gupta, Tejpal
   Manjali, Jifmi Jose
   Kannan, Sadhana
   Purandare, Nilendu
   Rangarajan, Venkatesh
TI Diagnostic Yield of Extensive Systemic Staging Including Whole-body
   18F-fluoro-deoxy-glucose Positron Emission Tomography With or Without
   Computed Tomography in Patients With Primary Central Nervous System
   Lymphoma: Systematic Review and Meta-analysis
SO CLINICAL LYMPHOMA MYELOMA & LEUKEMIA
LA English
DT Review
DE Bone marrow biopsy; Extra-neuraxial; False positivity; FDG-PET(CT); PCNS
ID NON-HODGKINS-LYMPHOMA; BONE-MARROW BIOPSY; B-CELL LYMPHOMA; FDG-PET/CT;
   BRAIN; MANAGEMENT; ONCOLOGY; UTILITY; PCNSL
AB The extent of staging required to evaluate for systemic involvement in patients with primary central nervous system lymphoma (PCNSL) remains controversial. Eligible studies reporting on diagnostic yield of extensive systemic staging, including pre-treatment whole-body 18F-fluoro-deoxy-glocose positron emission tomography with or without computed tomography, in immuno-competent adults with PCNSL were identified through systematic literature search. Diagnostic yield was defined as the proportion of patients with abnormal test results outside the neuraxis that led to detection of concordant systemic high-grade lymphoma on an individual patient basis (true positives). Data were pooled using random-effects model to produce summary estimates with 95% confidence intervals (CIs). Weighted-mean pooled analysis involving 1099 patients from 14 primary studies provided an overall diagnostic yield of 6% (95% CI, 4%-8%) for extensive systemic staging in PCNSL with implications for diagnosis, prognosis, and therapy. Summary estimates of false positivity were just marginally lower at 5% (95% CI, 3%-8%) for such systemic staging. (C) 2020 Elsevier Inc. All rights reserved.
C1 [Gupta, Tejpal; Manjali, Jifmi Jose] Homi Bhabha Natl Inst HBNI, Tata Mem Ctr, ACTREC TMH, Dept Radiat Oncol, Mumbai, Maharashtra, India.
   [Kannan, Sadhana] Homi Bhabha Natl Inst HBNI, Tata Mem Ctr, ACTREC TMH, Dept Clin Res, Mumbai, Maharashtra, India.
   [Purandare, Nilendu; Rangarajan, Venkatesh] Homi Bhabha Natl Inst HBNI, Tata Mem Ctr, ACTREC TMH, Dept Nucl Med & Mol Imaging, Mumbai, Maharashtra, India.
C3 Homi Bhabha National Institute; Tata Memorial Centre (TMC); Tata
   Memorial Centre (TMC); Homi Bhabha National Institute; Tata Memorial
   Centre (TMC); Homi Bhabha National Institute
RP Gupta, T (corresponding author), HBNI, Radiat Oncol, ACTREC, Tata Mem Ctr, Navi Mumbai 410210, India.
EM tejpalgupta@rediffmail.com
OI MANJALI, JIFMI/0000-0002-3613-687X
CR Abrey LE, 2005, J CLIN ONCOL, V23, P5034, DOI 10.1200/JCO.2005.13.524
   Albano D, 2018, J NEURO-ONCOL, V136, P577, DOI 10.1007/s11060-017-2686-3
   Alldred SK, 2012, COCHRANE DB SYST REV, DOI 10.1002/14651858.CD009925
   Alzahrani M, 2016, ANN ONCOL, V27, P1095, DOI 10.1093/annonc/mdw137
   [Anonymous], QUAL ASS TOOL CAS SE
   Bertaux M, 2020, J NEURO-ONCOL, V148, P343, DOI 10.1007/s11060-020-03525-5
   Bharucha T, 2017, CLIN RADIOL, V72, P764, DOI 10.1016/j.crad.2017.04.014
   Brandt A, 2019, LEUKEMIA LYMPHOMA, V60, P334, DOI 10.1080/10428194.2018.1482538
   Chimienti E, 2009, CLIN LYMPHOMA MYELOM, V9, P353, DOI 10.3816/CLM.2009.n.070
   Cuny E, 2002, ACTA NEUROCHIR, V144, P357, DOI 10.1007/s007010200049
   de-Bonilla-Damiá A, 2017, REV ESP MED NUCL IMA, V36, P298, DOI 10.1016/j.remn.2017.03.006
   El-Galaly TC, 2018, EUR J CANCER, V93, P57, DOI 10.1016/j.ejca.2018.01.073
   Ferreri AJM, 1996, CANCER, V77, P827, DOI 10.1002/(SICI)1097-0142(19960301)77:5<827::AID-CNCR4>3.0.CO;2-B
   Ghesquieres H, 2011, BLOOD, V118, P1597
   Grommes C, 2019, NEURO-ONCOLOGY, V21, P296, DOI 10.1093/neuonc/noy192
   Gupta Meetakshi, 2019, CNS Oncol, V8, pCNS46, DOI 10.2217/cns-2019-0016
   Gupta T, 2019, ANN HEMATOL ONCOL, V6, P1228
   Herr Megan M, 2016, Clin Lymphoma Myeloma Leuk, V16, pe123, DOI 10.1016/j.clml.2016.06.009
   Herrlinger U, 1999, J NEURO-ONCOL, V43, P227, DOI 10.1023/A:1006250317940
   Janhke K, 2006, J CLIN ONCOL, V47, P4754
   Kawai N, 2013, BIOMED RES INT, V2013, DOI 10.1155/2013/247152
   Kostakoglu L, 2008, CLIN LYMPHOMA MYELOM, V8, P273, DOI 10.3816/CLM.2008.n.037
   Küker W, 2005, J NEURO-ONCOL, V72, P169, DOI 10.1007/s11060-004-3390-7
   Malani R, 2019, LEUKEMIA LYMPHOMA, V60, P2278, DOI 10.1080/10428194.2018.1563294
   Malikova H, 2019, QUANT IMAG MED SURG, V9, P1615, DOI 10.21037/qims.2019.09.06
   McCann KJ, 2009, BLOOD, V113, P4677, DOI 10.1182/blood-2008-09-179366
   McInnes MDF, 2018, JAMA-J AM MED ASSOC, V319, P388, DOI 10.1001/jama.2017.19163
   Mohile NA, 2008, NEURO-ONCOLOGY, V10, P223, DOI 10.1215/15228517-2007-061
   Montesinos-Rongen M, 2009, BLOOD, V113, P7, DOI 10.1182/blood-2008-04-149005
   NELSON DF, 1992, INT J RADIAT ONCOL, V23, P9, DOI 10.1016/0360-3016(92)90538-S
   ONEILL BP, 1995, J NEURO-ONCOL, V25, P67, DOI 10.1007/BF01054724
   Partovi S, 2014, BRIT J RADIOL, V87, DOI 10.1259/bjr.20130684
   Provencher S, 2011, HEMATOL ONCOL, V29, P10, DOI 10.1002/hon.944
   Scott BJ, 2013, JAMA NEUROL, V70, P311, DOI 10.1001/jamaneurol.2013.606
   Suga T, 2013, SCI EXH EL POST E PO, DOI 10.1594/ecr2013/C-1995
   Suh CH, 2019, RADIOLOGY, V292, P440, DOI 10.1148/radiol.2019190133
   Swerdlow S. H, 2017, WHO CLASSIFICATION T
   Vishnu P, 2017, CL LYMPH MYELOM LEUK, V17, P631, DOI 10.1016/j.clml.2017.06.010
   Wood KA, 2007, CLIN ONCOL-UK, V19, P237, DOI 10.1016/j.clon.2007.02.001
   Zou YR, 2017, ONCOTARGET, V8, P41518, DOI 10.18632/oncotarget.17456
NR 40
TC 4
Z9 4
U1 0
U2 0
PU CIG MEDIA GROUP, LP
PI DALLAS
PA 3500 MAPLE AVENUE, STE 750, DALLAS, TX 75219-3931 USA
SN 2152-2650
EI 2152-2669
J9 CL LYMPH MYELOM LEUK
JI Clin. Lymphoma Myeloma Leuk.
PD NOV
PY 2020
VL 20
IS 11
BP E836
EP E845
DI 10.1016/j.clml.2020.06.019
PG 10
WC Oncology; Hematology
WE Science Citation Index Expanded (SCI-EXPANDED)
SC Oncology; Hematology
GA OL1PV
UT WOS:000585114800009
PM 32712087
DA 2024-06-03
ER

PT J
AU Yoon, WS
   Park, JS
   Kim, YI
   Chung, DS
   Jeun, SS
   Hong, YK
   Yang, SH
AF Yoon, Wan-Soo
   Park, Jae-Sung
   Kim, Young-il
   Chung, Dong-Sup
   Jeun, Sin-Soo
   Hong, Yong-Kil
   Yang, Seung Ho
TI High-dose methotrexate monotherapy for newly diagnosed primary central
   nervous system lymphoma: 15-year multicenter experience
SO ASIA-PACIFIC JOURNAL OF CLINICAL ONCOLOGY
LA English
DT Article
DE central nervous system; drug therapy; lymphoma; methotrexate; survival
ID PRIMARY CNS LYMPHOMA; REFRACTORY PRIMARY; CHEMOTHERAPY; RADIOTHERAPY;
   PCNSL; RITUXIMAB; RECURRENT; TUMORS; BRAIN
AB Aim Primary central nervous system lymphoma (PCNSL) is rare disease and shows poor prognosis although methotrexate-based chemotherapy is used. Here, we present our experiences with high-dose methotrexate (HD-MTX) monotherapy for immunocompetent patients with PCNSL at three institutions and investigate factors related to survival. Methods PCNSL patients, who were histologically confirmed with diffuse large B cells and treated with HD-MTX monotherapy from 2001 to 2016, were retrospectively reviewed. Patients underwent induction chemotherapy with 8 g/m(2)of MTX every 10 days (maximum three cycles). Maintenance chemotherapy of 3.5 g/m(2)of MTX (maximum six cycles) was selectively performed depending on the response to induction chemotherapy. Results A total of 67 patients were included. Although seven patients discontinued induction chemotherapy because of MTX toxicity, 40 (59.7%) patients showed a complete response (CR) to induction chemotherapy. Twenty-six (38.8%) and three (4.5%) patients showed a CR and partial response, respectively, after maintenance chemotherapy. Forty-one patients with recurrence or progression following HD-MTX underwent second-line treatment. Progression-free survival rates were 43% and 24% at 1 and 2 years, respectively. The median overall survival was 40.3 months. In a multivariate analysis, a radiological CR to induction chemotherapy was a significant factor related to prolonged progression-free survival and overall survival (P < 0.05). Conclusion MTX-monotherapy is tolerable in terms of adverse effects and still considered as a treatment option in patients with PCNSL. However, an additional therapeutic option should be prepared for non-CR responders to induction chemotherapy.
C1 [Yoon, Wan-Soo; Chung, Dong-Sup] Catholic Univ Korea, Incheon St Marys Hosp, Dept Neurosurg, Coll Med, Incheon, South Korea.
   [Park, Jae-Sung; Jeun, Sin-Soo; Hong, Yong-Kil] Catholic Univ Korea, Seoul St Marys Hosp, Dept Neurosurg, Coll Med, Seoul, South Korea.
   [Kim, Young-il] Catholic Univ Korea, St Vincents Hosp, Dept Neurosurg, Coll Med, Suwon, South Korea.
   [Yang, Seung Ho] Catholic Univ Korea, St Vincents Hosp, Dept Neurosurg, Cell Death Dis Res Ctr,Coll Med, 93 Jungbudaero, Suwon 16247, South Korea.
C3 Catholic University of Korea; Catholic University of Korea; Seoul St.
   Mary's Hospital; Catholic University of Korea; Catholic University of
   Korea
RP Yang, SH (corresponding author), Catholic Univ Korea, St Vincents Hosp, Dept Neurosurg, Cell Death Dis Res Ctr,Coll Med, 93 Jungbudaero, Suwon 16247, South Korea.
EM 72ysh@catholic.ac.kr
OI Kim, Young Il/0000-0001-6758-4344
FU National Research Foundation of Korea (NRF) [2019R1F1A1041197]
FX National Research Foundation of Korea (NRF), Grant/Award Number:
   2019R1F1A1041197
CR Abrey LE, 2006, J CLIN ONCOL, V24, P5711, DOI 10.1200/JCO.2006.08.2941
   Abrey LE, 2000, J CLIN ONCOL, V18, P3144, DOI 10.1200/JCO.2000.18.17.3144
   Batchelor TT, 2011, NEUROLOGY, V76, P929, DOI 10.1212/WNL.0b013e31820f2d94
   Cobert J, 2010, J NEURO-ONCOL, V98, P385, DOI 10.1007/s11060-009-0090-3
   DeAngelis LM, 2002, J CLIN ONCOL, V20, P4643, DOI 10.1200/JCO.2002.11.013
   del Rio MS, 2011, J NEURO-ONCOL, V105, P409, DOI 10.1007/s11060-011-0608-3
   Ferreri AJM, 2003, J CLIN ONCOL, V21, P266, DOI 10.1200/JCO.2003.09.139
   Ferreri AJM, 2009, LANCET, V374, P1512, DOI 10.1016/S0140-6736(09)61416-1
   Fischer L, 2004, NEUROLOGY, V62, P1885, DOI 10.1212/01.WNL.0000125334.16420.D4
   Gerstner ER, 2008, NEUROLOGY, V70, P401, DOI 10.1212/01.wnl.0000300671.37279.0e
   HENRY JM, 1974, CANCER, V34, P1293, DOI 10.1002/1097-0142(197410)34:4<1293::AID-CNCR2820340441>3.0.CO;2-P
   Holdhoff M, 2014, NEUROLOGY, V83, P235, DOI 10.1212/WNL.0000000000000593
   Howard SC, 2016, ONCOLOGIST, V21, P1471, DOI 10.1634/theoncologist.2015-0164
   Illerhaus G, 2007, HAEMATOLOGICA, V93, P147, DOI 10.3324/haematol.11771
   Kansara R, 2015, AM J HEMATOL, V90, P1149, DOI 10.1002/ajh.24204
   Kassam S, 2017, BONE MARROW TRANSPL, V52, P1268, DOI 10.1038/bmt.2017.101
   Khimani NB, 2011, ANN ONCOL, V22, P979, DOI 10.1093/annonc/mdq548
   Korfel A, 2013, HAEMATOLOGICA, V98, P364, DOI 10.3324/haematol.2012.077917
   Langner-Lemercier S, 2016, NEURO-ONCOLOGY, V18, P1297, DOI 10.1093/neuonc/now033
   Motl S, 2006, CLIN PHARMACOKINET, V45, P871, DOI 10.2165/00003088-200645090-00002
   Ostrom QT, 2017, NEURO-ONCOLOGY, V19, pV1, DOI 10.1093/neuonc/nox158
   Plotkin SR, 2004, CLIN CANCER RES, V10, P5643, DOI 10.1158/1078-0432.CCR-04-0159
   Soussain C, 2012, HAEMATOL-HEMATOL J, V97, P1751, DOI 10.3324/haematol.2011.060434
   Thiel E, 2010, LANCET ONCOL, V11, P1036, DOI 10.1016/S1470-2045(10)70229-1
   VELASQUEZ WS, 1994, J NEURO-ONCOL, V20, P177, DOI 10.1007/BF01052727
   Widemann BC, 2006, ONCOLOGIST, V11, P694, DOI 10.1634/theoncologist.11-6-694
   Wieduwilt MJ, 2012, CLIN CANCER RES, V18, P1146, DOI 10.1158/1078-0432.CCR-11-0625
   Wong SF, 2012, J CLIN NEUROSCI, V19, P1501, DOI 10.1016/j.jocn.2012.04.001
   Wright KD, 2015, CANCER CHEMOTH PHARM, V75, P27, DOI 10.1007/s00280-014-2614-6
   Yang SH, 2009, J NEURO-ONCOL, V92, P65, DOI 10.1007/s11060-008-9736-9
NR 30
TC 4
Z9 4
U1 1
U2 3
PU WILEY
PI HOBOKEN
PA 111 RIVER ST, HOBOKEN 07030-5774, NJ USA
SN 1743-7555
EI 1743-7563
J9 ASIA-PAC J CLIN ONCO
JI Asia-Pac. J. Clin. Oncol.
PD FEB
PY 2021
VL 17
IS 1
BP 123
EP 130
DI 10.1111/ajco.13427
EA SEP 2020
PG 8
WC Oncology
WE Science Citation Index Expanded (SCI-EXPANDED)
SC Oncology
GA PZ1TF
UT WOS:000572633400001
PM 32978898
DA 2024-06-03
ER

PT J
AU Wiemann, G
   Pertz, M
   Kowalski, T
   Seidel, S
   Schlegel, U
   Thoma, P
AF Wiemann, Greta
   Pertz, Milena
   Kowalski, Thomas
   Seidel, Sabine
   Schlegel, Uwe
   Thoma, Patrizia
TI Complete response to therapy: why do primary central nervous system
   lymphoma patients not return to work?
SO JOURNAL OF NEURO-ONCOLOGY
LA English
DT Article
DE Primary central nervous system lymphoma; Neurocognition; Quality of
   life; Social integration; Return to work
ID QUALITY-OF-LIFE; PRIMARY CNS LYMPHOMA; COMMUNITY INTEGRATION
   QUESTIONNAIRE; LONG-TERM; COGNITIVE FUNCTIONS; GLIOBLASTOMA; DEPRESSION;
   SURVIVORS; ANXIETY; SINGLE
AB Purpose Although primary central nervous system lymphomas (PCNSL) represent extremely aggressive brain tumours, high-dose methotrexate in combination with other chemotherapeutic agents has resulted in long-term disease control in a substantial fraction of patients. Advances in treatment efficacy with longer survival resulted in a focus on additional outcome measures such as quality of life (QoL) and neurocognition. Despite recent evidence of return to work as an important aspect of patients' QoL, little is known about occupational reintegration in PCNSL long-term survivors. This study aimed to detect specific characteristics of patients who successfully resumed work after complete response to therapy. Methods Patients with ongoing complete response to therapy completed a test battery capturing neurocognition, social integration, QoL and psychological burden. Of 25 patients who had been in regular employment before diagnosis only eight returned to work after treatment (32%). Results Patients who resumed work rated important aspects of their QoL and social integration as higher and suffered less from symptoms affecting QoL than patients who did not resume work. Also, the subjective confidence in their ability to work was higher in patients who resumed work, but independent predictors of return to work were not found in logistic regression analyses. Conclusion Occupational (re)integration is of clinical relevance in PCNSL patients after complete response to therapy. Due to the small size of our cohort the present results should be considered an exploratory first step. Return to work might be a crucial aspect of QoL and (re)integration into society after cure of PCNSL.
C1 [Wiemann, Greta; Pertz, Milena; Kowalski, Thomas; Seidel, Sabine; Schlegel, Uwe] Ruhr Univ Bochum, Univ Hosp Knappschaftskrankenhaus, Dept Neurol, Schornau 23-25, D-44892 Bochum, Germany.
   [Thoma, Patrizia] Ruhr Univ Bochum, Fac Psychol, Neuropsychol Therapy Ctr NTC Clin Neuropsychol, Univ Str 150, D-44780 Bochum, Germany.
C3 Ruhr University Bochum; Ruhr University Bochum
RP Pertz, M (corresponding author), Ruhr Univ Bochum, Univ Hosp Knappschaftskrankenhaus, Dept Neurol, Schornau 23-25, D-44892 Bochum, Germany.
EM milena.pertz@rub.de
RI Seidel, Sabine/HMW-0156-2023
OI Thoma, Patrizia/0000-0003-4415-1719; Pertz, Milena/0000-0002-4275-2492
CR AARONSON NK, 1993, J NATL CANCER I, V85, P365, DOI 10.1093/jnci/85.5.365
   Alaszewski A, 2007, DISABIL REHABIL, V29, P1858, DOI 10.1080/09638280601143356
   Batchelor TT, 2019, HEMATOL ONCOL, V37, P15, DOI 10.1002/hon.2598
   Callaway L, 2016, AUST OCCUP THER J, V63, P143, DOI 10.1111/1440-1630.12284
   Cocchiara RA, 2018, WORK, V61, P463, DOI 10.3233/WOR-182810
   Correa DD, 2007, ANN ONCOL, V18, P1145, DOI 10.1093/annonc/mdl464
   Correa DD, 2012, NEURO-ONCOLOGY, V14, P101, DOI 10.1093/neuonc/nor186
   de Boer AGEM, 2009, JAMA-J AM MED ASSOC, V301, P753, DOI 10.1001/jama.2009.187
   Doolittle ND, 2013, NEUROLOGY, V81, P84, DOI 10.1212/WNL.0b013e318297eeba
   Ebener M., 2013, WHY WAI WORK ABILITY, V5
   Flechl B, 2012, J NEURO-ONCOL, V109, P331, DOI 10.1007/s11060-012-0897-1
   Fliessbach K, 2006, FORTSCHR NEUROL PSYC, V74, P643, DOI 10.1055/s-2006-932162
   Fliessbach K, 2005, NEUROLOGY, V64, P1184, DOI 10.1212/01.WNL.0000156350.49336.E2
   Fliessbach K, 2010, J NEURO-ONCOL, V100, P427, DOI 10.1007/s11060-010-0194-9
   Gheaus A, 2016, J SOC PHILOS, V47, P70, DOI 10.1111/josp.12140
   Gzell C, 2014, J CANCER SURVIV, V8, P108, DOI 10.1007/s11764-013-0311-9
   Hanson A., 2007, Workplace Health Promotion. A salutogenic Approach
   Harder H, 2004, NEUROLOGY, V62, P544, DOI 10.1212/WNL.62.4.544
   Hodson DJ, 2005, CLIN ONCOL-UK, V17, P185, DOI 10.1016/j.clon.2004.10.007
   Hoffman MA, 2013, COUNS PSYCHOL, V41, P240, DOI 10.1177/0011000012461378
   Hoofien D, 2001, BRAIN INJURY, V15, P189
   Juergens A, 2010, ANN NEUROL, V67, P182, DOI 10.1002/ana.21824
   Kaplan CP, 1997, BRAIN INJURY, V11, P129
   KARNOFSKY DA, 1948, CANCER-AM CANCER SOC, V1, P634, DOI 10.1002/1097-0142(194811)1:4<634::AID-CNCR2820010410>3.0.CO;2-L
   Kiewe P, 2008, CANCER-AM CANCER SOC, V112, P1812, DOI 10.1002/cncr.23377
   Main DS, 2005, PSYCHO-ONCOLOGY, V14, P992, DOI 10.1002/pon.913
   Nazarov S, 2019, INT J ENV RES PUB HE, V16, DOI 10.3390/ijerph16101864
   Ozbay Fatih, 2007, Psychiatry (Edgmont), V4, P35
   Péus D, 2013, BMC MED INFORM DECIS, V13, DOI 10.1186/1472-6947-13-72
   Saunders SL, 2014, J OCCUP REHABIL, V24, P100, DOI 10.1007/s10926-013-9436-y
   Seidel S, 2019, NEUROL RES PRACT, V1, DOI 10.1186/s42466-019-0024-2
   Seidel S, 2019, EXPERT REV ANTICANC, V19, P909, DOI 10.1080/14737140.2019.1677157
   Starnoni D, 2018, NEUROSURG FOCUS, V44, DOI 10.3171/2018.3.FOCUS1819
   Taphoorn MJB, 2010, EUR J CANCER, V46, P1033, DOI 10.1016/j.ejca.2010.01.012
   Thiel E, 2010, LANCET ONCOL, V11, P1036, DOI 10.1016/S1470-2045(10)70229-1
   Vargo Mary, 2016, Handb Clin Neurol, V134, P287, DOI 10.1016/B978-0-12-802997-8.00017-7
   Villano JL, 2011, BRIT J CANCER, V105, P1414, DOI 10.1038/bjc.2011.357
   WILLER B, 1994, AM J PHYS MED REHAB, V73, P103
   ZIGMOND AS, 1983, ACTA PSYCHIAT SCAND, V67, P361, DOI 10.1111/j.1600-0447.1983.tb09716.x
NR 39
TC 4
Z9 4
U1 2
U2 4
PU SPRINGER
PI NEW YORK
PA ONE NEW YORK PLAZA, SUITE 4600, NEW YORK, NY, UNITED STATES
SN 0167-594X
EI 1573-7373
J9 J NEURO-ONCOL
JI J. Neuro-Oncol.
PD AUG
PY 2020
VL 149
IS 1
BP 171
EP 179
DI 10.1007/s11060-020-03587-5
EA JUL 2020
PG 9
WC Oncology; Clinical Neurology
WE Science Citation Index Expanded (SCI-EXPANDED); Social Science Citation Index (SSCI)
SC Oncology; Neurosciences & Neurology
GA NF3CC
UT WOS:000554344000002
PM 32737735
DA 2024-06-03
ER

PT J
AU Roetzer, T
   Furtner, J
   Gesperger, J
   Seebrecht, L
   Bandke, D
   Brada, M
   Brandner-Kokalj, T
   Grams, A
   Haybaeck, J
   Kitzwoegerer, M
   Leber, SL
   Marhold, F
   Moser, P
   Sherif, C
   Trenkler, J
   Unterluggauer, J
   Weis, S
   Wuertz, F
   Hainfellner, JA
   Langs, G
   Nenning, KH
   Woehrer, A
AF Roetzer, Thomas
   Furtner, Julia
   Gesperger, Johanna
   Seebrecht, Lukas
   Bandke, Dave
   Brada, Martina
   Brandner-Kokalj, Tanisa
   Grams, Astrid
   Haybaeck, Johannes
   Kitzwoegerer, Melitta
   Leber, Stefan L.
   Marhold, Franz
   Moser, Patrizia
   Sherif, Camillo
   Trenkler, Johannes
   Unterluggauer, Julia
   Weis, Serge
   Wuertz, Franz
   Hainfellner, Johannes A.
   Langs, Georg
   Nenning, Karl-Heinz
   Woehrer, Adelheid
TI Sex-Specific Differences in Primary CNS Lymphoma
SO CANCERS
LA English
DT Article
DE PCNSL; DLBCL; sex-specific analyses; multimodal data; microenvironment
ID CENTRAL-NERVOUS-SYSTEM; B-CELL LYMPHOMA; INTERNATIONAL EXTRANODAL
   LYMPHOMA; T-CELLS; SURVIVAL; MACROPHAGES; PROGNOSIS; CANCER; BRAIN;
   INFILTRATION
AB Sex-specific differences have been increasingly recognized in many human diseases including brain cancer, namely glioblastoma. Primary CNS lymphoma (PCNSL) is an exceedingly rare type of brain cancer that tends to have a higher incidence and worse outcomes in male patients. Yet, relatively little is known about the reasons that contribute to these observed sex-specific differences. Using a population-representative cohort of patients with PCNSL with dense magnetic resonance (MR) imaging and digital pathology annotation (n= 74), we performed sex-specific cluster and survival analyses to explore possible associations. We found three prognostically relevant clusters for females and two for males, characterized by differences in (i) patient demographics, (ii) tumor-associated immune response, and (iii) MR imaging phenotypes. Upon a multivariable analysis, an enhanced FoxP3+ lymphocyte-driven immune response was associated with a shorter overall survival particularly in female patients (HR 1.65,p= 0.035), while an increased extent of contrast enhancement emerged as an adverse predictor of outcomes in male patients (HR 1.05,p< 0.01). In conclusion, we found divergent prognostic constellations between female and male patients with PCNSL that suggest differential roles of tumor-associated immune response and MR imaging phenotypes. Our results further underline the importance of continued sex-specific analyses in the field of brain cancer.
C1 [Roetzer, Thomas; Gesperger, Johanna; Seebrecht, Lukas; Hainfellner, Johannes A.; Woehrer, Adelheid] Med Univ Vienna, Dept Neurol, Div Neuropathol & Neurochem, A-1090 Vienna, Austria.
   [Furtner, Julia] Med Univ Vienna, Dept Biomed Imaging & Image Guided Therapy, Div Neuroradiol & Musculoskeletal Radiol, A-1090 Vienna, Austria.
   [Gesperger, Johanna] Med Univ Vienna, Ctr Med Phys & Biomed Engn, A-1090 Vienna, Austria.
   [Bandke, Dave; Weis, Serge] Johannes Kepler Univ Linz, Kepler Univ Hosp, Div Neuropathol, NeuromedCampus, A-4040 Linz, Austria.
   [Brada, Martina] Krankenanstalt Rudolfstiftung Wien, Dept Pathol, A-1030 Vienna, Austria.
   [Brandner-Kokalj, Tanisa; Wuertz, Franz] State Hosp Klagenfurt, Inst Pathol, A-9020 Klagenfurt, Austria.
   [Grams, Astrid] Med Univ Innsbruck, Dept Neuroradiol, A-6020 Innsbruck, Austria.
   [Haybaeck, Johannes; Unterluggauer, Julia] Med Univ Graz, Diagnost & Res Inst Pathol, A-8036 Graz, Austria.
   [Haybaeck, Johannes] Med Univ Innsbruck, Dept Pathol Neuropathol & Mol Pathol, A-6020 Innsbruck, Austria.
   [Kitzwoegerer, Melitta] Karl Landsteiner Univ Hlth Sci, Univ Hosp St Poelten, Dept Pathol, A-3100 St Polten, Austria.
   [Leber, Stefan L.] Med Univ Graz, Dept Radiol, Div Neuroradiol Vasc & Intervent Radiol, A-8036 Graz, Austria.
   [Marhold, Franz] Karl Landsteiner Univ Hlth Sci, Univ Hosp St Poelten, Dept Neurosurg, A-3100 St Polten, Austria.
   [Moser, Patrizia] Med Univ Innsbruck, Dept Pathol, A-6020 Innsbruck, Austria.
   [Sherif, Camillo] Krankenanstalt Rudolfstiftung Wien, Dept Neurosurg, A-1030 Vienna, Austria.
   [Trenkler, Johannes] Johannes Kepler Univ Linz, Kepler Univ Hosp, Inst Neuroradiol, NeuromedCampus, A-4020 Linz, Austria.
   [Langs, Georg; Nenning, Karl-Heinz] Med Univ Vienna, Dept Biomed Imaging & Image Guided Therapy, Computat Imaging Res Lab, A-1090 Vienna, Austria.
C3 Medical University of Vienna; Medical University of Vienna; Medical
   University of Vienna; Johannes Kepler University Linz; Kepler University
   Hospital; Rudolfstiftung Hospital; Medical University of Innsbruck;
   Medical University of Graz; Medical University of Innsbruck; Medical
   University of Graz; Medical University of Innsbruck; Rudolfstiftung
   Hospital; Johannes Kepler University Linz; Kepler University Hospital;
   Medical University of Vienna
RP Nenning, KH (corresponding author), Med Univ Vienna, Dept Biomed Imaging & Image Guided Therapy, Computat Imaging Res Lab, A-1090 Vienna, Austria.
EM thomas.roetzer@meduniwien.ac.at; julia.furtner@meduniwien.ac.at;
   johanna.gesperger@meduniwien.ac.at; lukas.seebrecht@meduniwien.ac.at;
   Dave.Bandke@kepleruniklinikum.at; Martina.Brada@wienkay.at;
   Tanisa.Brandner-Kokalj@kabeg.at; astrid.grams@i-med.ac.at;
   Johannes.Haybaeck@i-med.ac.at; Melitta.Kitzwoegerer@stpoelten.lknoe.at;
   stefan.leber@medunigraz.at; Franz.Marhold@stpoelten.lknoe.at;
   patrizia.moser@tirol-kliniken.at; camillo.sherif@gmail.com;
   johannes.trenkler@kepleruniklinikum.at; j.unterluggauer@gmx.at;
   serge.weis@kepleruniklinikum.at; Franz.Wuertz@kabeg.at;
   johannes.hainfellner@meduniwien.ac.at; georg.langs@meduniwien.ac.at;
   karl-heinz.nenning@meduniwien.ac.at; adelheid.woehrer@meduniwien.ac.at
RI Roetzer, Thomas/ABA-7278-2020
OI Roetzer, Thomas/0000-0001-8875-7304; Marhold, Franz/0000-0001-8338-8060;
   Woehrer, Adelheid/0000-0001-8435-8189; Trenkler,
   Johannes/0000-0001-6060-4234; Weis, Serge/0000-0001-6750-2599;
   Gesperger, Johanna/0000-0001-7212-0675; Nenning,
   Karl-Heinz/0000-0002-1073-9891
FU OeNB project [16725]; DOC fellowship of the Austrian Academy of Sciences
   at the Division of Neuropathology and Neurochemistry, Department of
   Neurology of the Medical University of Vienna [25262]
FX This work was funded by OeNB project 16725 to AW. TR is a recipient of a
   DOC fellowship of the Austrian Academy of Sciences (25262) at the
   Division of Neuropathology and Neurochemistry, Department of Neurology
   of the Medical University of Vienna.
CR Abramson JS, 2017, NEW ENGL J MED, V377, P783, DOI 10.1056/NEJMc1704610
   Abrey LE, 2006, J CLIN ONCOL, V24, P5711, DOI 10.1200/JCO.2006.08.2941
   Bashir R, 1996, NEUROLOGY, V46, P440, DOI 10.1212/WNL.46.2.440
   Bromberg JEC, 2019, LANCET ONCOL, V20, P216, DOI 10.1016/S1470-2045(18)30747-2
   Caetano MS, 2018, NAT COMMUN, V9, DOI 10.1038/s41467-018-07042-y
   Cai QC, 2012, MED ONCOL, V29, P2317, DOI 10.1007/s12032-011-0123-6
   Carroll KT, 2018, WORLD NEUROSURG, V111, pE790, DOI 10.1016/j.wneu.2017.12.165
   Chang C, 2015, HISTOPATHOLOGY, V67, P625, DOI 10.1111/his.12706
   Cho H, 2017, ANN HEMATOL, V96, P1163, DOI 10.1007/s00277-017-3014-x
   Clemente CG, 1996, CANCER, V77, P1303, DOI 10.1002/(SICI)1097-0142(19960401)77:7<1303::AID-CNCR12>3.3.CO;2-0
   Colafella KMM, 2018, NAT REV NEPHROL, V14, P185, DOI 10.1038/nrneph.2017.189
   Ferreri AJM, 2003, J CLIN ONCOL, V21, P266, DOI 10.1200/JCO.2003.09.139
   Ferreri AJM, 2017, LANCET HAEMATOL, V4, pE510, DOI 10.1016/S2352-3026(17)30174-6
   Ghesquieres H, 2016, BLOOD, V128, DOI 10.1182/blood.V128.22.785.785
   Grommes C, 2017, J CLIN ONCOL, V35, P2410, DOI 10.1200/JCO.2017.72.7602
   Han CH, 2017, CANCER-AM CANCER SOC, V123, P4314, DOI 10.1002/cncr.30965
   Hoang-Xuan K, 2015, LANCET ONCOL, V16, pE322, DOI 10.1016/S1470-2045(15)00076-5
   Hunter JD, 2007, COMPUT SCI ENG, V9, P90, DOI 10.1109/MCSE.2007.55
   Jahr G, 2018, BRAIN BEHAV, V8, DOI 10.1002/brb3.928
   Kawai O, 2008, CANCER-AM CANCER SOC, V113, P1387, DOI 10.1002/cncr.23712
   Keuken MC, 2014, NEUROIMAGE, V94, P40, DOI 10.1016/j.neuroimage.2014.03.032
   Kim SJ, 2015, BLOOD, V126, P1457, DOI DOI 10.1182/blood.V126.23.1457.1457
   Klein SL, 2016, NAT REV IMMUNOL, V16, P626, DOI 10.1038/nri.2016.90
   Klughammer J, 2018, NAT MED, V24, P1611, DOI 10.1038/s41591-018-0156-x
   Kreisl TN, 2008, LEUKEMIA LYMPHOMA, V49, P1710, DOI 10.1080/10428190802238560
   Lamborn KR, 2004, NEURO-ONCOLOGY, V6, P227, DOI 10.1215/S1152851703000620
   Mahale P, 2018, AM J TRANSPLANT, V18, P453, DOI 10.1111/ajt.14465
   Mazziotta J, 2001, PHILOS T R SOC B, V356, P1293, DOI 10.1098/rstb.2001.0915
   Meling TR, 2018, NEURORADIOLOGY, V60, P703, DOI 10.1007/s00234-018-2038-9
   Menon AG, 2004, LAB INVEST, V84, P493, DOI 10.1038/labinvest.3700055
   MEYER F, 1994, SIGNAL PROCESS, V38, P113, DOI 10.1016/0165-1684(94)90060-4
   Nam SJ, 2014, LEUKEMIA LYMPHOMA, V55, P2466, DOI 10.3109/10428194.2013.879713
   Nayak L, 2017, BLOOD, V129, P3071, DOI 10.1182/blood-2017-01-764209
   Neuhauser M, 2019, ACTA ONCOL, V58, P967, DOI 10.1080/0284186X.2019.1599137
   Neyra MAT, 2018, NEURO-ONCOLOGY, V20, P1517, DOI 10.1093/neuonc/noy134
   Ober C, 2008, NAT REV GENET, V9, P911, DOI 10.1038/nrg2415
   Ostrom Quinn T, 2019, Neuro Oncol, V21, pv1, DOI 10.1093/neuonc/noz150
   OTSU N, 1979, IEEE T SYST MAN CYB, V9, P62, DOI 10.1109/TSMC.1979.4310076
   Pal SK, 2010, J CLIN ONCOL, V28, P4086, DOI 10.1200/JCO.2009.27.0579
   Patenaude B, 2011, NEUROIMAGE, V56, P907, DOI 10.1016/j.neuroimage.2011.02.046
   Pedregosa F, 2011, J MACH LEARN RES, V12, P2825
   Phansalkar Neerad, 2011, 2011 International Conference on Communications and Signal Processing (ICCSP), P218, DOI 10.1109/ICCSP.2011.5739305
   Prieto GA, 2006, IMMUNOLOGY, V118, P58, DOI 10.1111/j.1365-2567.2006.02339.x
   Rezvan A, 2009, ACTA NEUROCHIR, V151, P1359, DOI 10.1007/s00701-009-0435-x
   Riihijärvi S, 2015, HAEMATOLOGICA, V100, P238, DOI 10.3324/haematol.2014.113472
   Robertson SA, 2019, FRONT IMMUNOL, V10, DOI 10.3389/fimmu.2019.00478
   Roetzer T, 2019, J NEUROSCI METH, V311, P215, DOI 10.1016/j.jneumeth.2018.10.029
   Rubenstein JL, 2018, BLOOD ADV, V2, P1595, DOI 10.1182/bloodadvances.2017014845
   Ruifrok AC, 2001, ANAL QUANT CYTOL, V23, P291
   Sankaran-Walters S, 2013, BIOL SEX DIFFER, V4, DOI 10.1186/2042-6410-4-10
   Tabouret E, 2017, NEURO-ONCOLOGY, V19, P422, DOI 10.1093/neuonc/now238
   Tu SF, 2019, FRONT ONCOL, V9, DOI 10.3389/fonc.2019.01350
   Tun HW, 2018, BLOOD, V132, P2240, DOI 10.1182/blood-2018-02-835496
   van Buuren S, 2011, J STAT SOFTW, V45, P1
   van der Walt S, 2011, COMPUT SCI ENG, V13, P22, DOI 10.1109/MCSE.2011.37
   Villano JL, 2011, BRIT J CANCER, V105, P1414, DOI 10.1038/bjc.2011.357
   Virtanen P, 2020, NAT METHODS, V17, P261, DOI 10.1038/s41592-019-0686-2
   Wada N, 2012, HISTOPATHOLOGY, V60, P313, DOI 10.1111/j.1365-2559.2011.04096.x
   Wang SX, 2019, MOLECULES, V24, DOI 10.3390/molecules24183214
   Warrington NM, 2015, CANCER RES, V75, P16, DOI 10.1158/0008-5472.CAN-14-1891
   Wöhrer A, 2009, J NEURO-ONCOL, V95, P401, DOI 10.1007/s11060-009-9938-9
   Yang W, 2019, SCI TRANSL MED, V11, DOI 10.1126/scitranslmed.aao5253
NR 62
TC 4
Z9 4
U1 1
U2 4
PU MDPI
PI BASEL
PA ST ALBAN-ANLAGE 66, CH-4052 BASEL, SWITZERLAND
EI 2072-6694
J9 CANCERS
JI Cancers
PD JUN
PY 2020
VL 12
IS 6
AR 1593
DI 10.3390/cancers12061593
PG 15
WC Oncology
WE Science Citation Index Expanded (SCI-EXPANDED)
SC Oncology
GA ML2UV
UT WOS:000549328400001
PM 32560244
OA Green Published, gold
DA 2024-06-03
ER

PT J
AU Yang, M
   Zhao, J
   Song, HL
   Wei, SH
   Zhou, HF
   Xu, QG
AF Yang, Mo
   Zhao, Jie
   Song, Honglu
   Wei, Shihui
   Zhou, Huanfen
   Xu, Quangang
TI Orbital Magnetic Resonance Imaging May Contribute to the Diagnosis of
   Optic Nerve Lymphoma
SO FRONTIERS IN NEUROLOGY
LA English
DT Article
DE optic nerve; lymphoma; magnetic resonance imaging; cerebrospinal fluid;
   central nervous system
ID SYSTEM INVOLVEMENT; LEPTOMENINGEAL DISEASE; FLOW-CYTOMETRY; NEUROPATHY;
   PATIENT; TUMORS
AB Background: Optic nerve lymphoma can present a diagnostic challenge because of its confusing clinical features and the difficulty of obtaining lesion tissue for biopsy. The objective of this study was to find some flags of lymphomatous infiltration of optic nerves.
   Methods: We report two cases of optic nerve lymphoma and conduct a literature review to determine whether a common diagnostic characteristic can be identified.
   Results: We examined 22 optic nerve lymphoma cases. Thirteen cases were systemic lymphoma infiltration of the optic nerve, five were primary central nervous system lymphoma (PCNSL), and four were primary isolated optic nerve lymphoma. Twenty patients manifested significant enlargement of the lesions in orbital/brain MRI. Seventeen contrast-enhanced MRIs showed abnormal enhancement of the optic nerve. All PCNSL and isolated optic nerve lymphoma patients in the series showed marked enhancement. Moderate and subtle enhancement was found in systemic lymphoma patients only. At the enhancement site, six isolated optic nerve lymphoma and PCNSL patients presented intrinsic enhancement, ten systemic patients showed both optic nerve and sheath enhancement, and one demonstrated sheath enhancement. Cerebrospinal fluid (CSF) tests showed elevated protein levels in six patients, and a neoplasm in one patient. We found abnormality of CSF immunity in both of our patients.
   Conclusion: Combined characteristics of orbital MRI and CSF tests may facilitate expeditious suspicion establishment of optic nerve lymphoma.
C1 [Yang, Mo; Zhao, Jie; Song, Honglu; Wei, Shihui; Zhou, Huanfen; Xu, Quangang] Chinese Peoples Liberat Army Gen Hosp, Med Ctr 1, Dept Ophthalmol, Beijing, Peoples R China.
   [Song, Honglu] 980th Hosp Chinese PLA Joint Logist Support Force, Dept Ophthalmol, Shijiazhuang, Hebei, Peoples R China.
C3 Chinese People's Liberation Army General Hospital
RP Xu, QG (corresponding author), Chinese Peoples Liberat Army Gen Hosp, Med Ctr 1, Dept Ophthalmol, Beijing, Peoples R China.
EM xuquangang@126.com
RI zhou, huan/GYJ-4398-2022; Yang, Mo/K-1274-2012
FU China Postdoctoral Science Foundation [2019M653943]
FX This study was supported by China Postdoctoral Science Foundation
   (2019M653943).
CR Ahle G, 2017, JAMA NEUROL, V74, P1368, DOI 10.1001/jamaneurol.2017.2545
   Armitage JO, 2017, LANCET, V390, P298, DOI 10.1016/S0140-6736(16)32407-2
   Behbehani R, 2007, CLIN OPHTHALMOL, V1, P233
   Behbehani RS, 2005, AM J OPHTHALMOL, V139, P1128, DOI 10.1016/j.ajo.2004.12.006
   Bromberg JEC, 2007, NEUROLOGY, V68, P1674, DOI 10.1212/01.wnl.0000261909.28915.83
   Dayan MR, 2000, ARCH OPHTHALMOL-CHIC, V118, P1455
   Grupka NL, 2006, SURG NEUROL, V65, P590, DOI 10.1016/j.surneu.2005.08.027
   Hegde U, 2005, BLOOD, V105, P496, DOI 10.1182/blood-2004-05-1982
   Henchoz L, 2003, KLIN MONATSBL AUGENH, V220, P189, DOI 10.1055/s-2003-38172
   Kanamalla US, 2003, RADIOLOGY, V227, P718, DOI 10.1148/radiol.2273010758
   Kim JL, 2015, SURV OPHTHALMOL, V60, P153, DOI 10.1016/j.survophthal.2014.11.004
   Kitzmann AS, 2008, OPHTHALMOLOGY, V115, P169, DOI [10.1016/j.ophtha.2007.02.032, 10.1016/j.ophtha.2008.01.009]
   Kwon YJ, 2019, MULT SCLER RELAT DIS, V31, P54, DOI 10.1016/j.msard.2019.03.015
   Matsuyama J, 2014, BRAIN TUMOR PATHOL, V31, P222, DOI 10.1007/s10014-013-0159-8
   Mavrikakis I, 2006, OPHTHAL PLAST RECONS, V22, P482, DOI 10.1097/01.iop.0000246602.59132.b9
   MCFADZEAN RM, 1990, J CLIN NEURO-OPHTHAL, V10, P248
   Millar MJ, 2008, OPHTHAL PLAST RECONS, V24, P71, DOI 10.1097/IOP.0b013e318160744b
   Miller NR, 2004, EYE, V18, P1026, DOI 10.1038/sj.eye.6701592
   Purohit BS, 2016, INSIGHTS IMAGING, V7, P43, DOI 10.1007/s13244-015-0443-8
   Quijano S, 2009, J CLIN ONCOL, V27, P1462, DOI 10.1200/JCO.2008.17.7089
   Scott BJ, 2013, JAMA NEUROL, V70, P311, DOI 10.1001/jamaneurol.2013.606
   SIATKOWSKI RM, 1992, AM J OPHTHALMOL, V114, P625
   STROMINGER MB, 1993, AM J OPHTHALMOL, V116, P774, DOI 10.1016/S0002-9394(14)73486-5
   Sudhakar P, 2011, J NEURO-OPHTHALMOL, V31, P306, DOI 10.1097/WNO.0b013e31821ee581
   Tsutsumi K, 2013, J CLIN NEUROSCI, V20, P1783, DOI 10.1016/j.jocn.2012.12.029
   Wirth MG, 2004, KLIN MONATSBL AUGENH, V221, P360, DOI 10.1055/s-2004-812857
   Wong D, 2015, J CLIN NEUROSCI, V22, P1513, DOI 10.1016/j.jocn.2015.04.001
   ZAMAN AG, 1993, BRIT J OPHTHALMOL, V77, P184, DOI 10.1136/bjo.77.3.184
   Zelefsky JR, 2008, J NEURO-OPHTHALMOL, V28, P36, DOI 10.1097/WNO.0b013e318167448e
   Zhu YL, 2015, ONCOL LETT, V10, P3013, DOI 10.3892/ol.2015.3675
NR 30
TC 4
Z9 5
U1 0
U2 5
PU FRONTIERS MEDIA SA
PI LAUSANNE
PA AVENUE DU TRIBUNAL FEDERAL 34, LAUSANNE, CH-1015, SWITZERLAND
SN 1664-2295
J9 FRONT NEUROL
JI Front. Neurol.
PD APR 28
PY 2020
VL 11
AR 301
DI 10.3389/fneur.2020.00301
PG 9
WC Clinical Neurology; Neurosciences
WE Science Citation Index Expanded (SCI-EXPANDED)
SC Neurosciences & Neurology
GA LO1UJ
UT WOS:000533412700001
PM 32411078
OA Green Published, gold
DA 2024-06-03
ER

PT J
AU Ge, L
   Xu, LX
   Lu, S
   Yan, H
AF Ge, Le
   Xu, Lixia
   Lu, Shan
   Yan, Hua
TI Expression and Function of Toll-Like Receptor 10 (TLR10) in Diffuse
   Large B Cell Lymphoma, Acute Myeloid Leukemia, and Glioma
SO MEDICAL SCIENCE MONITOR
LA English
DT Article
DE Glioma; Leukemia, Myeloid, Acute; Lymphoma, Large B-Cell, Diffuse;
   Toll-Like Receptor
ID GENE-EXPRESSION; WEB SERVER; IDENTIFICATION; POLYMORPHISMS; SUBSETS
AB Background: Toll-like receptor (TER) family members are part of the major pathogen-recognition system for innate immunity. TLR10, the only remaining orphan receptor with an unknown ligand, has been poorly studied in tumors, and its functional and clinical relevance are unclear.
   Material/Methods: We analyzed TLR10 expression data in The Cancer Genome Atlas (TCGA) by established computational approaches (UALCAN, GEPIA, CGGA, and TIMER) and confirmed them by immunohistochemistry analysis.
   Results: Bioinformatics analysis showed that TLR10 was most highly expressed in diffuse large B cell lymphoma (DLBC), acute myeloid leukemia (LAML), and glioblastoma multiforme (GBM) patients. A data-mining study also revealed that TLR10 levels were positively correlated with WHO grade in glioma, and patients with high TLR10 levels showed shorter overall survival (OS) and disease-free survival (DFS) times than patients with low TLR10 levels. TISIDB and TIMER data showed that TLR10 expression was significantly positively correlated with immune infiltrates, especially infiltrating levels of B cells. Importantly, immunohistochemistry analysis revealed that TLR10 expression was a potential biomarker for distinguishing CNS-DLBC (also known as primary central nervous system lymphoma, PCNSL) from GBM.
   Conclusions: Taken together, these results suggest that TLR10 could serve as a promising theranostic target for patients with glioma and is a potential biomarker for distinguishing PCNSL from GBM.
C1 [Ge, Le; Xu, Lixia; Lu, Shan; Yan, Hua] Tianjin Huanhu Hosp, Tianjin Key Lab Cerebrovasc & Neurodegenerat Dis, Tianjin Neurosurg Inst, Tianjin, Peoples R China.
RP Ge, L; Yan, H (corresponding author), Tianjin Huanhu Hosp, Tianjin Key Lab Cerebrovasc & Neurodegenerat Dis, Tianjin Neurosurg Inst, Tianjin, Peoples R China.
EM 18622220561@163.com; yanhua20042007@sina.com
RI Luo, Shan/JEP-7010-2023
OI Xu, Lixia/0000-0002-1843-0127
CR Bourke E, 2003, BLOOD, V102, P956, DOI 10.1182/blood-2002-11-3355
   Chandrashekar DS, 2017, NEOPLASIA, V19, P649, DOI 10.1016/j.neo.2017.05.002
   Chuang TH, 2001, BBA-GENE STRUCT EXPR, V1518, P157, DOI 10.1016/S0167-4781(00)00289-X
   Dunn Gavin P, 2007, Cancer Immun, V7, P12
   Grommes C, 2017, J CLIN ONCOL, V35, P2410, DOI 10.1200/JCO.2017.72.7602
   Hess NJ, 2017, J LEUKOCYTE BIOL, V101, P1245, DOI 10.1189/jlb.3A1116-492R
   Hess NJ, 2017, J IMMUNOL, V198, P699, DOI 10.4049/jimmunol.1601335
   Hornung V, 2002, J IMMUNOL, V168, P4531, DOI 10.4049/jimmunol.168.9.4531
   Jiang S, 2016, J IMMUNOL, V196, P3834, DOI 10.4049/jimmunol.1502599
   Kishimoto W, 2016, CANCER MED-US, V5, P3235, DOI 10.1002/cam4.930
   Kizildag S, 2018, J MED VIROL, V90, P19, DOI 10.1002/jmv.24924
   Könner AC, 2011, TRENDS ENDOCRIN MET, V22, P16, DOI 10.1016/j.tem.2010.08.007
   Korfel A, 2013, NAT REV NEUROL, V9, P317, DOI 10.1038/nrneurol.2013.83
   Lee SMY, 2014, P NATL ACAD SCI USA, V111, P3793, DOI 10.1073/pnas.1324266111
   Li TW, 2017, CANCER RES, V77, pE108, DOI 10.1158/0008-5472.CAN-17-0307
   Nagashima H, 2015, J INFECT DIS, V212, P1666, DOI 10.1093/infdis/jiv270
   Oosting M, 2014, P NATL ACAD SCI USA, V111, pE4478, DOI 10.1073/pnas.1410293111
   Osvaldova A, 2017, RES VET SCI, V114, P31, DOI 10.1016/j.rvsc.2017.02.026
   Regan T, 2013, J IMMUNOL, V191, P6084, DOI 10.4049/jimmunol.1203245
   Ru BB, 2019, BIOINFORMATICS, V35, P4200, DOI 10.1093/bioinformatics/btz210
   Sasayama T, 2012, NEURO-ONCOLOGY, V14, P368, DOI 10.1093/neuonc/nor203
   Tang ZF, 2017, NUCLEIC ACIDS RES, V45, pW98, DOI 10.1093/nar/gkx247
   Vrgoc G, 2018, J ORTHOP RES, V36, P1684, DOI 10.1002/jor.23823
   Zhang Y, 2018, MEDIAT INFLAMM, V2018, DOI 10.1155/2018/9372436
NR 24
TC 4
Z9 5
U1 0
U2 19
PU INT SCIENTIFIC INFORMATION, INC
PI MELVILLE
PA 150 BROADHOLLOW RD, STE 114, MELVILLE, NY 11747 USA
SN 1643-3750
J9 MED SCI MONITOR
JI Med. Sci. Monitor
PD APR 14
PY 2020
VL 26
AR e921500
DI 10.12659/MSM.921500
PG 9
WC Medicine, Research & Experimental
WE Science Citation Index Expanded (SCI-EXPANDED)
SC Research & Experimental Medicine
GA LC6QM
UT WOS:000525458700001
PM 32287174
OA Green Published
DA 2024-06-03
ER

PT J
AU Singh, PK
   Pan, E
AF Singh, Pawan K.
   Pan, Edward
TI Review of rituximab in primary CNS lymphoma
SO JOURNAL OF THE NEUROLOGICAL SCIENCES
LA English
DT Review
DE Rituximab; Primary CNS lymphoma; Methotrexate; Clinical trials
ID WHOLE-BRAIN RADIOTHERAPY; NERVOUS-SYSTEM LYMPHOMA; IMMUNOCHEMOTHERAPY;
   METHOTREXATE; CHEMOTHERAPY; PROCARBAZINE; CYTARABINE
AB Primary CNS lymphoma (PCNSL) is a rare intracranial tumor. Several treatment regimens exist, but there is no one established standard of care regimen. This article reviews the effects of the addition of rituximab to induction chemotherapy for PCNSL patients. The addition of rituximab in phase II trials seems to increase the overall response rates (ORR) of PCNSL patients, especially when they receive consolidation therapy after rituximab-based induction chemotherapy regimens. Upfront rituximab added to MBVP chemotherapy did not improve overall survival in PCNSL patients, but it may benefit specific subpopulations of PCNSL patients. This review highlights the potential benefit of rituximab as part of induction chemotherapy with consolidation treatment.
C1 [Singh, Pawan K.] Univ Calif Irvine, Irvine, CA USA.
   [Pan, Edward] Univ Texas Southwestern Med Ctr Dallas, Dallas, TX 75390 USA.
C3 University of California System; University of California Irvine;
   University of Texas System; University of Texas Southwestern Medical
   Center Dallas
RP Pan, E (corresponding author), Univ Texas Southwestern Med Ctr Dallas, Dallas, TX 75390 USA.
EM edward.pan@utsouthwestern.edu
OI Pan, Edward/0000-0002-2676-1639
FU AbbVie Inc.
FX The authors acknowledge Samarpita Sengupta, PhD for her work editing the
   manuscript. Pawan Singh's research fellowship was partially funded by
   AbbVie Inc. and Leadiant Biosciences.
CR Atilla Pinar Ataca, 2018, Hematol Oncol Stem Cell Ther, V11, P13, DOI 10.1016/j.hemonc.2017.05.030
   Birnbaum T, 2012, J NEURO-ONCOL, V109, P285, DOI 10.1007/s11060-012-0891-7
   Bromberg JEC, 2019, LANCET ONCOL, V20, P216, DOI 10.1016/S1470-2045(18)30747-2
   DeAngelis LM, 2002, J CLIN ONCOL, V20, P4643, DOI 10.1200/JCO.2002.11.013
   Ferreri AJM, 2016, LANCET HAEMATOL, V3, pE217, DOI 10.1016/S2352-3026(16)00036-3
   Fritsch K, 2011, ANN ONCOL, V22, P2080, DOI 10.1093/annonc/mdq712
   Glass J, 2016, J CLIN ONCOL, V34, P1620, DOI 10.1200/JCO.2015.64.8634
   Grommes C, 2017, J CLIN ONCOL, V35, P2410, DOI 10.1200/JCO.2017.72.7602
   Liu J, 2015, MOL CLIN ONCOL, V3, P949, DOI 10.3892/mco.2015.566
   Ly KI, 2016, ONCOL LETT, V11, P3471, DOI 10.3892/ol.2016.4393
   Morris PG, 2013, J CLIN ONCOL, V31, P3971, DOI 10.1200/JCO.2013.50.4910
   Müller C, 2012, BLOOD, V119, P3276, DOI 10.1182/blood-2011-09-380949
   Rubenstein JL, 2013, J CLIN ONCOL, V31, P3061, DOI 10.1200/JCO.2012.46.9957
   Shah GD, 2007, J CLIN ONCOL, V25, P4730, DOI 10.1200/JCO.2007.12.5062
   Weiner GJ, 2010, SEMIN HEMATOL, V47, P115, DOI 10.1053/j.seminhematol.2010.01.011
NR 15
TC 4
Z9 4
U1 0
U2 2
PU ELSEVIER
PI AMSTERDAM
PA RADARWEG 29, 1043 NX AMSTERDAM, NETHERLANDS
SN 0022-510X
EI 1878-5883
J9 J NEUROL SCI
JI J. Neurol. Sci.
PD MAR 15
PY 2020
VL 410
AR 116649
DI 10.1016/j.jns.2019.116649
PG 6
WC Clinical Neurology; Neurosciences
WE Science Citation Index Expanded (SCI-EXPANDED)
SC Neurosciences & Neurology
GA KU4GF
UT WOS:000519667300012
PM 31901591
DA 2024-06-03
ER

PT J
AU Chatterjee, S
   Angelov, L
   Ahluwalia, MS
   Yeaney, GA
AF Chatterjee, Soumya
   Angelov, Lilyana
   Ahluwalia, Manmeet S.
   Yeaney, Gabrielle A.
TI Epstein-Barr virus-associated primary central nervous system lymphoma in
   a patient with diffuse cutaneous systemic sclerosis on long-term
   mycophenolate mofetil
SO JOINT BONE SPINE
LA English
DT Article
DE Mycophenolate mofetil; Epstein Barr virus; Diffuse large B cell
   lymphoma; Primary central nervous system lymphoma (PCNSL); Diffuse
   cutaneous systemic sclerosis (dcSSc)
ID RHEUMATOID-ARTHRITIS; LUPUS-ERYTHEMATOSUS; EBV; METHOTREXATE;
   CYCLOPHOSPHAMIDE; THERAPY; DISEASE
AB Background: Epstein Barr virus (EBV)-associated primary central nervous system lymphoma (ePC-NSL) is increasingly recognized in immunocompromised subjects, including patients receiving systemic immunosuppressive therapy. Here, we report the first case of primary CNS lymphoma associated with EBV in a patient with diffuse cutaneous systemic sclerosis (dcSSc) receiving long-term mycophenolate mofetil (MMF).
   Case report: A 51-year-old female with dcSSc had been on MMF 2 grams daily, which was initiated for a rapidly rising modified Rodnan skin score (mRSS), severe pruritus, and progressive joint contractures. She had an impressive response to this therapy with a significant decrease in her mRSS. Her condition remained stable for the next five years, after which she developed worsening headaches for 2-3 weeks, associated with dizziness, gait instability, and left homonymous hemianopia. MRI scan of the brain revealed a solitary 2.4 cm peripherally enhancing right parietal lobe mass. Excised tissue from the right parietal lobe mass showed EBV-associated diffuse large B cell lymphoma. She received four cycles of chemotherapy (high dose methotrexate and rituximab). Currently, her condition is being monitored. Her left homonymous hemianopia persists.
   Conclusion: Because of a favorable toxicity profile, MMF is increasingly being used as long-term immunomodulatory therapy for a wide variety of autoimmune disorders. Nevertheless, patients on long-term MMF should still undergo regular CNS surveillance, not only for opportunistic infections but also for opportunistic malignancies such as PCNSL. Progressive focal or non-focal neurological deficits should always raise the alarm. Prompt evaluation and management can prevent irreversible neurological sequelae. (C) 2019 Societe francaise de rhumatologie. Published by Elsevier Masson SAS. All rights reserved.
C1 [Chatterjee, Soumya] Case Western Reserve Univ, Cleveland Clin, Lerner Coll Med, Cleveland, OH 44195 USA.
   [Chatterjee, Soumya] Cleveland Clin, Dept Rheumat & Immunol Dis, Cleveland, OH 44195 USA.
   [Angelov, Lilyana] Case Western Reserve Univ, Cleveland Clin, Lerner Coll Med, Sect Spinal Radiosurg,Neurol Surg, Cleveland, OH 44195 USA.
   [Angelov, Lilyana] Cleveland Clin, Brain Tumor & Neurooncol Ctr, BBTCs Primary CNS Lymphoma Program, Cleveland, OH 44195 USA.
   [Ahluwalia, Manmeet S.] Case Western Reserve Univ, Cleveland Clin, Lerner Coll Med, Brain Metastasis Res Program, Cleveland, OH 44195 USA.
   [Ahluwalia, Manmeet S.] Cleveland Clin, Neurol Inst, Clin Trials, Operat BBTC, Cleveland, OH 44195 USA.
   [Ahluwalia, Manmeet S.] Cleveland Clin, NeuroOncol Outcomes, Cleveland, OH 44195 USA.
   [Ahluwalia, Manmeet S.] Cleveland Clin, Taussig Canc Inst, Cleveland, OH 44195 USA.
   [Yeaney, Gabrielle A.] Case Western Reserve Univ, Cleveland Clin, Lerner Coll Med, Pathol, Cleveland, OH 44195 USA.
   [Yeaney, Gabrielle A.] Cleveland Clin, Dept Anat Pathol, Div Neuropathol, Ocular Pathol, Cleveland, OH 44195 USA.
C3 Cleveland Clinic Foundation; University System of Ohio; Case Western
   Reserve University; Cleveland Clinic Foundation; University System of
   Ohio; Case Western Reserve University; Cleveland Clinic Foundation;
   Cleveland Clinic Foundation; Cleveland Clinic Foundation; University
   System of Ohio; Case Western Reserve University; Cleveland Clinic
   Foundation; Cleveland Clinic Foundation; Cleveland Clinic Foundation;
   Cleveland Clinic Foundation; University System of Ohio; Case Western
   Reserve University; Cleveland Clinic Foundation
RP Chatterjee, S (corresponding author), Cleveland Clin, Orthopaed & Rheumatol Inst, Dept Rheumat & Immunol Dis, 9500 Euclid Ave,Desk A50, Cleveland, OH 44195 USA.
EM chattes@ccf.org
RI Ahluwalia, Manmeet Singh/HLX-8080-2023
OI Ahluwalia, Manmeet Singh/0000-0003-3794-9511
CR Allison AC, 2005, TRANSPLANTATION, V80, pS181, DOI 10.1097/01.tp.0000186390.10150.66
   Balci MA, 2017, LUPUS, V26, P1224, DOI 10.1177/0961203317691370
   Boulos D, 2017, INT J RHEUM DIS, V20, P481, DOI 10.1111/1756-185X.13035
   Cohen JI, 2015, CURR TOP MICROBIOL, V390, P241, DOI 10.1007/978-3-319-22822-8_10
   Cohen JI, 2009, PEDIATR TRANSPLANT, V13, P393, DOI 10.1111/j.1399-3046.2008.01095.x
   Crane GM, 2015, ONCOTARGET, V6, P33849, DOI 10.18632/oncotarget.5292
   Dasgupta N, 2005, LUPUS, V14, P910, DOI 10.1191/0961203303lu2179cr
   Dolcetti R, 2013, SEMIN CANCER BIOL, V23, P441, DOI 10.1016/j.semcancer.2013.07.005
   Hsiao SC, 2009, PATHOL RES PRACT, V205, P43, DOI 10.1016/j.prp.2008.08.006
   Kawahara A, 2015, BIOMARK RES, V3, DOI 10.1186/s40364-015-0035-2
   Kelleher CA, 1996, SEMIN CANCER BIOL, V7, P197, DOI 10.1006/scbi.1996.0027
   Kleinschmidt-DeMasters BK, 2008, J NEUROPATH EXP NEUR, V67, P1103, DOI 10.1097/NEN.0b013e31818beaea
   Le EN, 2011, ANN RHEUM DIS, V70, P1104, DOI 10.1136/ard.2010.142000
   Lenz O, 2013, CLIN J AM SOC NEPHRO, V8, P162, DOI 10.2215/CJN.03640412
   Mendoza FA, 2012, J RHEUMATOL, V39, P1241, DOI 10.3899/jrheum.111229
   Migita K, 2013, MOD RHEUMATOL, V23, P832, DOI 10.1007/s10165-012-0717-7
   Miyazaki T, 2007, AM J HEMATOL, V82, P1106, DOI 10.1002/ajh.21003
   O'Neill BP, 2007, NEURO-ONCOLOGY, V9, P364, DOI 10.1215/15228517-2007-004
   Omiya R, 2002, J IMMUNOL, V169, P2172, DOI 10.4049/jimmunol.169.4.2172
   Roriz M, 2017, REV MED INTERNE, V38, P269, DOI 10.1016/j.revmed.2016.05.019
   Salloum E, 1996, J CLIN ONCOL, V14, P1943, DOI 10.1200/JCO.1996.14.6.1943
   Shah AA, 2013, MAYO CLIN PROC, V88, P377, DOI 10.1016/j.mayocp.2013.01.018
   Tashkin DP, 2006, NEW ENGL J MED, V354, P2655, DOI 10.1056/NEJMoa055120
   Tashkin DP, 2016, LANCET RESP MED, V4, P708, DOI 10.1016/S2213-2600(16)30152-7
   Vangipuram R, 2019, CANCER TREAT RES, V177, P1, DOI 10.1007/978-3-030-03502-0_1
   Waldman MA, 2004, J AM ACAD DERMATOL, V51, pS124, DOI 10.1016/j.jaad.2004.03.020
NR 26
TC 4
Z9 5
U1 0
U2 2
PU ELSEVIER FRANCE-EDITIONS SCIENTIFIQUES MEDICALES ELSEVIER
PI ISSY-LES-MOULINEAUX
PA 65 RUE CAMILLE DESMOULINS, CS50083, 92442 ISSY-LES-MOULINEAUX, FRANCE
SN 1297-319X
EI 1778-7254
J9 JOINT BONE SPINE
JI Joint Bone Spine
PD MAR
PY 2020
VL 87
IS 2
BP 163
EP 166
DI 10.1016/j.jbspin.2019.10.005
PG 4
WC Rheumatology
WE Science Citation Index Expanded (SCI-EXPANDED)
SC Rheumatology
GA KT8VZ
UT WOS:000519291100010
PM 31669807
DA 2024-06-03
ER

PT J
AU Ambady, P
   Fu, RW
   Szidonya, L
   Peereboom, DM
   Doolittle, ND
   Neuwelt, EA
AF Ambady, Prakash
   Fu, Rongwei
   Szidonya, Laszlo
   Peereboom, David M.
   Doolittle, Nancy D.
   Neuwelt, Edward A.
TI Impact of maintenance rituximab on duration of response in primary
   central nervous system lymphoma
SO JOURNAL OF NEURO-ONCOLOGY
LA English
DT Article
DE Primary CNS lymphoma; Maintenance therapy; Rituximab; High-dose
   methotrexate
ID PRIMARY CNS LYMPHOMA; BLOOD-BRAIN-BARRIER; CHEMOTHERAPY; METHOTREXATE;
   DISRUPTION; SURVIVAL; THERAPY
AB Purpose The role of maintenance immunotherapy with anti-CD20 monoclonal antibody rituximab in primary central nervous system lymphoma (PCNSL) is unclear. We retrospectively reviewed the medical records of all immunocompetent adults with newly diagnosed PCNSL treated at our institution between1996 and 2017. Methods We identified 66 patients who attained complete response (CR) after completion of first-line regimen; 20 received maintenance therapy (maintenance therapy group) and 46 were observed with serial MRI scans without maintenance therapy (no-maintenance therapy group). Results Compared to the surveillance group, there was a significant increase in duration of survival (HR 0.27, 95% CI 0.08-0.98, P = 0.046) in the maintenance therapy group while the reduction in the risk of progression was not significant (HR: 0.61, 95% CI 0.26-1.43, P = 0.259). Conclusion We are evaluating the effectiveness of maintenance immunotherapy in PCNSL in a prospective multicenter randomized clinical trial.
C1 [Ambady, Prakash; Szidonya, Laszlo; Doolittle, Nancy D.; Neuwelt, Edward A.] Oregon Hlth & Sci Univ, Dept Neurol, 3181 SW Sam Jackson Pk Rd,L603, Portland, OR 97239 USA.
   [Fu, Rongwei] Oregon Hlth & Sci Univ, Sch Publ Hlth, Dept Clin Epidemiol & Med Informat, Portland, OR 97201 USA.
   [Peereboom, David M.] Cleveland Clin, Burkhardt Brain Tumor Ctr, Cleveland, OH 44106 USA.
   [Neuwelt, Edward A.] Oregon Hlth & Sci Univ, Dept Neurosurg, Portland, OR 97201 USA.
   [Neuwelt, Edward A.] Portland VA Med Ctr, Portland, OR 97239 USA.
C3 Oregon Health & Science University; Oregon Health & Science University;
   Cleveland Clinic Foundation; Oregon Health & Science University; US
   Department of Veterans Affairs; Veterans Health Administration (VHA);
   Portland VA Medical Center
RP Neuwelt, EA (corresponding author), Oregon Hlth & Sci Univ, Dept Neurol, 3181 SW Sam Jackson Pk Rd,L603, Portland, OR 97239 USA.; Neuwelt, EA (corresponding author), Oregon Hlth & Sci Univ, Dept Neurosurg, Portland, OR 97201 USA.; Neuwelt, EA (corresponding author), Portland VA Med Ctr, Portland, OR 97239 USA.
EM ambady@ohsu.edu; fur@ohsu.edu; szidonya@ohsu.edu; peerebd@ccf.org;
   doolittl@ohsu.edu; neuwelte@ohsu.edu
OI Neuwelt, Edward/0000-0002-6679-6203
FU National Institute of Health [CA137488, NS044687]; Veterans
   Admin-istration Merit Review Grant; Walter S. and Lucienne Driskill
   Foundation
FX This work was supported in part by National Institute of Health Grants
   CA137488, NS044687, a Veterans Admin-istration Merit Review Grant and
   the Walter S. and Lucienne Driskill Foundation, all to EAN.S
CR Abrey LE, 2005, J CLIN ONCOL, V23, P5034, DOI 10.1200/JCO.2005.13.524
   Ambady P, 2017, FLUIDS BARRIERS CNS, V14, DOI 10.1186/s12987-017-0064-3
   Ambady Prakash, 2015, CNS Oncol, V4, P393, DOI 10.2217/cns.15.34
   Angelov L, 2009, J CLIN ONCOL, V27, P3503, DOI 10.1200/JCO.2008.19.3789
   Bromberg JEC, 2019, LANCET ONCOL, V20, P216, DOI 10.1016/S1470-2045(18)30747-2
   Doolittle ND, 2010, BLOOD, V116, P1151
   Doolittle ND, 2000, CANCER, V88, P637, DOI 10.1002/(SICI)1097-0142(20000201)88:3<637::AID-CNCR22>3.0.CO;2-Y
   Ferreri AJM, 2016, LANCET HAEMATOL, V3, pE217, DOI 10.1016/S2352-3026(16)00036-3
   Grommes C, 2017, J CLIN ONCOL, V35, P2410, DOI 10.1200/JCO.2017.72.7602
   Hochster H, 2009, J CLIN ONCOL, V27, P1607, DOI 10.1200/JCO.2008.17.1561
   Holdhoff M, 2014, NEUROLOGY, V83, P235, DOI 10.1212/WNL.0000000000000593
   Jahnke K, 2006, J CLIN ONCOL, V24, P4754, DOI 10.1200/JCO.2006.06.7165
   Jahnke K, 2006, J NEURO-ONCOL, V80, P159, DOI 10.1007/s11060-006-9165-6
   McAllister LD, 2000, NEUROSURGERY, V46, P51, DOI 10.1093/neurosurgery/46.1.51
   Müller C, 2012, BLOOD, V119, P3276, DOI 10.1182/blood-2011-09-380949
   Muldoon LL, 2011, CLIN CANCER RES, V17, P2207, DOI 10.1158/1078-0432.CCR-10-2923
   NEUWELT EA, 1991, J CLIN ONCOL, V9, P1580, DOI 10.1200/JCO.1991.9.9.1580
   Neuwelt EA, 2015, NEUROLOGY, V84, P1194, DOI 10.1212/WNL.0000000000001407
   Ney DE, 2009, LEUKEMIA LYMPHOMA, V50, P1548, DOI 10.1080/10428190903128645
   Rubenstein JL, 2007, J CLIN ONCOL, V25, P1350, DOI 10.1200/JCO.2006.09.7311
   Salles G, 2011, LANCET, V377, P42, DOI 10.1016/S0140-6736(10)62175-7
   Sehn LH, 2012, BLOOD, V119, P5118, DOI 10.1182/blood-2012-02-408773
NR 22
TC 4
Z9 5
U1 0
U2 2
PU SPRINGER
PI NEW YORK
PA ONE NEW YORK PLAZA, SUITE 4600, NEW YORK, NY, UNITED STATES
SN 0167-594X
EI 1573-7373
J9 J NEURO-ONCOL
JI J. Neuro-Oncol.
PD MAR
PY 2020
VL 147
IS 1
BP 171
EP 176
DI 10.1007/s11060-020-03411-0
EA FEB 2020
PG 6
WC Oncology; Clinical Neurology
WE Science Citation Index Expanded (SCI-EXPANDED)
SC Oncology; Neurosciences & Neurology
GA KU7QA
UT WOS:000515855400001
PM 32026432
DA 2024-06-03
ER

PT J
AU Zhang, XW
   Liu, YB
AF Zhang, Xiaowei
   Liu, Yuanbo
TI Targeting the PI3K/AKT/mTOR Signaling Pathway in Primary Central Nervous
   System Lymphoma: Current Status and Future Prospects
SO CNS & NEUROLOGICAL DISORDERS-DRUG TARGETS
LA English
DT Review
DE Primary central nervous system lymphoma; PI3K; AKT; mTOR; inhibitors;
   targeted therapy
ID B-CELL LYMPHOMA; MAMMALIAN TARGET; PTEN LOSS; PI3K/MTOR INHIBITOR;
   TYROSINE KINASE; RAPAMYCIN; PHOSPHORYLATION; CANCER; TEMSIROLIMUS;
   ACTIVATION
AB Primary Central Nervous System Lymphoma (PCNSL) is a rare invasive extranodal non-Hodgkin lymphoma, a vast majority of which is Diffuse Large B-Cell Lymphoma (DLBCL). Alt-hough high-dose methotrexate-based immunochemotherapy achieves a high remission rate, the risk of relapse and related death remains a crucial obstruction to long-term survival. Novel agents for the treatment of lymphatic malignancies have significantly broadened the horizons of therapeutic options for PCNSL. The PI3K/AKT/mTOR signaling pathway is one of the most important pathways for B-cell malignancy growth and survival. Novel therapies that target key components of this pathway have shown antitumor effects in many B-cell malignancies, including DLBCL. This review will discuss the aberrant status of the PI3K/AKT/mTOR signaling pathways in PCNSL and the application prospects of inhibitors in hopes of providing alternative clinical therapeutic strategies and improving prognosis.
C1 [Zhang, Xiaowei; Liu, Yuanbo] Capital Med Univ, Beijing Tiantan Hosp, Dept Hematol, Nan Si Huan Xi Lu 119, Beijing 100070, Peoples R China.
C3 Capital Medical University
RP Liu, YB (corresponding author), Capital Med Univ, Beijing Tiantan Hosp, Dept Hematol, Nan Si Huan Xi Lu 119, Beijing 100070, Peoples R China.
EM yuanbol@ccmu.edu.cn
RI zhang, xiaowei/GQH-5387-2022
OI Liu, Yuanbo/0000-0003-1703-6774
FU Natural Science Foundation of Beijing Municipality [7172071]
FX This work was supported by Natural Science Foundation of Beijing
   Municipality under Grant No. 7172071.
CR Abubaker J, 2007, LEUKEMIA, V21, P2368, DOI 10.1038/sj.leu.2404873
   Agarwal E, 2014, BMC CANCER, V14, DOI 10.1186/1471-2407-14-145
   Balint MT, 2016, INT J MOL SCI, V17, DOI 10.3390/ijms17050683
   Baohua Yu, 2008, Diagn Mol Pathol, V17, P159, DOI 10.1097/PDM.0b013e31815d0588
   Beaufils F, 2017, J MED CHEM, V60, P7524, DOI 10.1021/acs.jmedchem.7b00930
   Bi CF, 2017, HAEMATOLOGICA, V102, P755, DOI 10.3324/haematol.2016.159160
   Braggio E, 2015, CLIN CANCER RES, V21, P3986, DOI 10.1158/1078-0432.CCR-14-2116
   Brown JR, 2015, CLIN CANCER RES, V21, P3160, DOI 10.1158/1078-0432.CCR-14-3262
   Bruno A, 2014, ONCOTARGET, V5, P5065, DOI 10.18632/oncotarget.2080
   Cai SL, 2006, J CELL BIOL, V173, P279, DOI 10.1083/jcb.200507119
   Camilleri-Broët S, 2006, BLOOD, V107, P190, DOI 10.1182/blood-2005-03-1024
   Campo E, 2011, BLOOD, V117, P5019, DOI 10.1182/blood-2011-01-293050
   Chapuy B, 2016, BLOOD, V127, P869, DOI 10.1182/blood-2015-10-673236
   Cho DC, 2012, CANCER-AM CANCER SOC, V118, P6055, DOI 10.1002/cncr.27668
   Chresta CM, 2010, CANCER RES, V70, P288, DOI 10.1158/0008-5472.CAN-09-1751
   Cingolani A, 2000, J CLIN ONCOL, V18, P3325, DOI 10.1200/JCO.2000.18.19.3325
   Coiffier B, 2009, LEUKEMIA LYMPHOMA, V50, P1916, DOI 10.3109/10428190903207548
   Craig DW, 2013, MOL CANCER THER, V12, P104, DOI 10.1158/1535-7163.MCT-12-0781
   Davis RE, 2010, NATURE, V463, P88, DOI 10.1038/nature08638
   Drakos Elias, 2008, Expert Reviews in Molecular Medicine, V10, P1, DOI 10.1017/S1462399408000586
   Dreyling M, 2017, ANN ONCOL, V28, P62, DOI [10.1093/annonc/mdx289, 10.1093/annonc/mdx223]
   Fang WL, 2016, ONCOTARGET, V7, P6201, DOI 10.18632/oncotarget.6641
   Fraser E, 2015, CHIN CLIN ONCOL, V4, DOI 10.3978/j.issn.2304-3865.2015.02.01
   Friedman DR, 2014, LEUKEMIA LYMPHOMA, V55, P1067, DOI 10.3109/10428194.2013.824080
   Fruman DA, 2014, NAT REV DRUG DISCOV, V13, P140, DOI 10.1038/nrd4204
   Fukumura K, 2016, ACTA NEUROPATHOL, V131, P865, DOI 10.1007/s00401-016-1536-2
   Gao Yanan, 2016, Stem Cell Investig, V3, P31, DOI 10.21037/sci.2016.07.02
   Gingras AC, 1998, GENE DEV, V12, P502, DOI 10.1101/gad.12.4.502
   Gopal AK, 2014, NEW ENGL J MED, V370, P1008, DOI 10.1056/NEJMoa1314583
   Grommes C, 2016, NEURO-ONCOLOGY, V18, pvi3
   Grommes C, 2017, CANCER DISCOV, V7, P1018, DOI 10.1158/2159-8290.CD-17-0613
   Hay N, 2004, GENE DEV, V18, P1926, DOI 10.1101/gad.1212704
   Hess G, 2009, J CLIN ONCOL, V27, P3822, DOI 10.1200/JCO.2008.20.7977
   Hollander MC, 2011, NAT REV CANCER, V11, P289, DOI 10.1038/nrc3037
   Inabe K, 2002, BLOOD, V99, P584, DOI 10.1182/blood.V99.2.584
   Jacinto E, 2004, NAT CELL BIOL, V6, P1122, DOI 10.1038/ncb1183
   Ramírez-Expósito MJ, 2019, CNS NEUROL DISORD-DR, V18, P29, DOI 10.2174/1871527317666181029111739
   Korfel A, 2016, J CLIN ONCOL, V34, P1757, DOI 10.1200/JCO.2015.64.9897
   Kuhn JG, 2007, CLIN CANCER RES, V13, P7401, DOI 10.1158/1078-0432.CCR-07-0781
   Laplante M, 2012, CELL, V149, P274, DOI 10.1016/j.cell.2012.03.017
   Mahadevan D, 2012, EUR J CANCER, V48, P3319, DOI 10.1016/j.ejca.2012.06.027
   Maira SM, 2012, MOL CANCER THER, V11, P317, DOI 10.1158/1535-7163.MCT-11-0474
   Marosvári D, 2018, J NEUROPATH EXP NEUR, V77, P268, DOI 10.1093/jnen/nlx121
   Mavrakis KJ, 2008, GENE DEV, V22, P2178, DOI 10.1101/gad.1690808
   Mayer IA, 2016, ANNU REV MED, V67, P11, DOI 10.1146/annurev-med-062913-051343
   Nitta Naoki, 2016, Surg Neurol Int, V7, pS475, DOI 10.4103/2152-7806.185781
   O'Neill BP, 2013, AM J HEMATOL, V88, P997, DOI 10.1002/ajh.23551
   Ocana A, 2014, PLOS ONE, V9, DOI 10.1371/journal.pone.0095219
   Okkenhaug K, 2003, NAT REV IMMUNOL, V3, P317, DOI 10.1038/nri1056
   de Oliveira CTP, 2019, CNS NEUROL DISORD-DR, V18, P405, DOI 10.2174/1871527318666190314103104
   Pasqualucci L, 2015, SEMIN HEMATOL, V52, P67, DOI 10.1053/j.seminhematol.2015.01.005
   Petrich AM, 2012, CLIN CANCER RES, V18, P2534, DOI 10.1158/1078-0432.CCR-11-1407
   Pfeifer M, 2013, P NATL ACAD SCI USA, V110, P12420, DOI 10.1073/pnas.1305656110
   Rodrik-Outmezguine VS, 2016, NATURE, V534, P272, DOI 10.1038/nature17963
   Samuels Y, 2004, SCIENCE, V304, P554, DOI 10.1126/science.1096502
   Sansal I, 2004, J CLIN ONCOL, V22, P2954, DOI 10.1200/jco.2004.02.141
   Sarbassov DD, 2005, SCIENCE, V307, P1098, DOI 10.1126/science.1106148
   Sharma S, 2019, CNS NEUROL DISORD-DR, V18, P555, DOI 10.2174/1871527318666190801112027
   Shoji K, 2009, BRIT J CANCER, V101, P145, DOI 10.1038/sj.bjc.6605109
   Smith SM, 2010, J CLIN ONCOL, V28, P4740, DOI 10.1200/JCO.2010.29.2813
   Takashima Yasuo, 2018, Oncotarget, V9, P27471, DOI 10.18632/oncotarget.25463
   Tarantelli C, 2018, CLIN CANCER RES, V24, P120, DOI 10.1158/1078-0432.CCR-17-1041
   Thoreen CC, 2009, J BIOL CHEM, V284, P8023, DOI 10.1074/jbc.M900301200
   Thorpe LM, 2015, NAT REV CANCER, V15, P7, DOI 10.1038/nrc3860
   Toker Alex, 2014, Advances in Biological Regulation, V55, P28, DOI 10.1016/j.jbior.2014.04.001
   Uddin S, 2006, BLOOD, V108, P4178, DOI 10.1182/blood-2006-04-016907
   Vajpayee N, 2012, LEUKEMIA RES, V36, P1403, DOI 10.1016/j.leukres.2012.07.016
   Vanhaesebroeck B, 1997, TRENDS BIOCHEM SCI, V22, P267, DOI 10.1016/S0968-0004(97)01061-X
   Villano JL, 2011, BRIT J CANCER, V105, P1414, DOI 10.1038/bjc.2011.357
   Wang Q, 2019, P NATL ACAD SCI USA, V116, P9390, DOI 10.1073/pnas.1819301116
   Westin JR, 2014, CL LYMPH MYELOM LEUK, V14, P335, DOI 10.1016/j.clml.2014.01.007
   Witzig TE, 2011, LEUKEMIA, V25, P341, DOI 10.1038/leu.2010.226
   Yang ZJ, 2017, CNS NEUROL DISORD-DR, V16, P160, DOI 10.2174/1871527315666161018122909
   Yuan TL, 2008, ONCOGENE, V27, P5497, DOI 10.1038/onc.2008.245
   Zang CB, 2014, LEUKEMIA LYMPHOMA, V55, P425, DOI 10.3109/10428194.2013.806800
   Zhao HF, 2018, CNS NEUROL DISORD-DR, V17, P557, DOI 10.2174/1871527317666180611090006
   Zhao L, 2008, ONCOGENE, V27, P5486, DOI 10.1038/onc.2008.244
NR 77
TC 4
Z9 5
U1 0
U2 17
PU BENTHAM SCIENCE PUBL
PI BUSUM
PA PO BOX 294, BUSUM, 1400 AG, NETHERLANDS
SN 1871-5273
EI 1996-3181
J9 CNS NEUROL DISORD-DR
JI CNS Neurol. Disord.-Drug Targets
PY 2020
VL 19
IS 3
BP 165
EP 173
DI 10.2174/1871527319666200517112252
PG 9
WC Neurosciences; Pharmacology & Pharmacy
WE Science Citation Index Expanded (SCI-EXPANDED)
SC Neurosciences & Neurology; Pharmacology & Pharmacy
GA NC3HL
UT WOS:000561105500001
PM 32416683
DA 2024-06-03
ER

PT J
AU Garcilazo-Reyes, Y
   Alentorn, A
   Duran-Pena, A
   Khe, HX
   Houillier, C
AF Garcilazo-Reyes, Ytel
   Alentorn, Agusti
   Duran-Pena, Alberto
   Khe Hoang-Xuan
   Houillier, Caroline
TI Treatment of Primary Central Nervous System Lymphoma in Immunocompetent
   Patients
SO CURRENT TREATMENT OPTIONS IN NEUROLOGY
LA English
DT Review
DE Primary central nervous system lymphoma chemotherapy; Radiation therapy;
   Methotrexate; Autologous stem cell transplantation; Immunotherapy;
   Rituximab; Ibrutinib; Imids
ID PRIMARY CNS LYMPHOMA; STEM-CELL TRANSPLANTATION; WHOLE-BRAIN
   RADIOTHERAPY; HIGH-DOSE CHEMOTHERAPY; INTERNATIONAL EXTRANODAL LYMPHOMA;
   RECURRENT PRIMARY CNS; INTENSIVE CHEMOTHERAPY; PHASE-II; METHOTREXATE;
   CYTARABINE
AB Purpose of review This review focuses on the findings of recent randomized prospective trials evaluating new therapeutic options for primary central nervous system lymphoma (PCNSL) in first-line treatment and on the most promising novel agents.
   Recent findings The current standard treatment of newly diagnosed PCNSL has long been depending on high-dose methotrexate (HD-MTX)-based polychemotherapy followed by whole-brain radiotherapy (WBRT). Recent randomized trials have provided evidence that high-dose chemotherapy with autologous stem cell transplantation (ASCT) is a valuable alternative option to WBRT as consolidation after induction HD-MTX-based chemotherapy. For the elderly, cumulative studies confirm that chemotherapy alone as initial treatment is the best approach in this frail population in order to reduce chemoradiation neurotoxicity. If the role of rituximab needs to be further investigated, novel agents such as imids and ibrutinib have shown to be promising drugs to be incorporated in innovative combination treatment.
   Summary The role of WBRT, at least at conventional dose, is declining in first-line treatment in favor of intensive consolidation chemotherapy with or without ASCT and possibly maintenance chemotherapy in the elderly. Despite their rarity, it has been shown that ambitious randomized trials in PCNSL are feasible thanks to collaborative networks.
C1 [Garcilazo-Reyes, Ytel; Alentorn, Agusti; Duran-Pena, Alberto; Khe Hoang-Xuan; Houillier, Caroline] Grp Hosp Pitie Salpetriere, AP HP, Dept Neurol 2, Paris, France.
   [Garcilazo-Reyes, Ytel; Alentorn, Agusti; Duran-Pena, Alberto; Khe Hoang-Xuan; Houillier, Caroline] Sorbonne Univ, Paris, France.
   [Garcilazo-Reyes, Ytel; Alentorn, Agusti; Khe Hoang-Xuan; Houillier, Caroline] LOC Network PCNSL, Paris, France.
C3 Sorbonne Universite; Assistance Publique Hopitaux Paris (APHP); Hopital
   Universitaire Pitie-Salpetriere - APHP; Sorbonne Universite
RP Khe, HX (corresponding author), Grp Hosp Pitie Salpetriere, AP HP, Dept Neurol 2, Paris, France.; Khe, HX (corresponding author), Sorbonne Univ, Paris, France.; Khe, HX (corresponding author), LOC Network PCNSL, Paris, France.
EM khe.hoang-xuan@aphp.fr
RI Hoang-Xuan, Khe/O-7527-2017
OI Houillier, Caroline/0000-0003-2931-7522; Hoang Xuan,
   Khe/0000-0003-4072-1999
CR Abramson JS, 2017, NEW ENGL J MED, V377, P783, DOI 10.1056/NEJMc1704610
   Abrey LE, 2003, J CLIN ONCOL, V21, P4151, DOI 10.1200/JCO.2003.05.024
   Alnahhas I, 2019, CL LYMPH MYELOM LEUK, V19, pE129, DOI 10.1016/j.clml.2018.11.018
   Birsen R, 2018, HAEMATOLOGICA, V103, pE296, DOI 10.3324/haematol.2017.185843
   Bromberg JEC, 2019, LANCET ONCOL, V20, P216, DOI 10.1016/S1470-2045(18)30747-2
   Cho H, 2016, BRIT J HAEMATOL, V174, P444, DOI 10.1111/bjh.14069
   DEANGELIS LM, 1992, J CLIN ONCOL, V10, P635, DOI 10.1200/JCO.1992.10.4.635
   Ferreri AJM, 2017, LANCET HAEMATOL, V4, pE510, DOI 10.1016/S2352-3026(17)30174-6
   Ferreri AJM, 2016, LANCET HAEMATOL, V3, pE217, DOI 10.1016/S2352-3026(16)00036-3
   Ferreri AJM, 2009, LANCET, V374, P1512, DOI 10.1016/S0140-6736(09)61416-1
   Fritsch K, 2017, LEUKEMIA, V31, P846, DOI 10.1038/leu.2016.334
   Gavrilovic IT, 2006, J CLIN ONCOL, V24, P4570, DOI 10.1200/JCO.2006.06.6910
   Ghesquieres H, 2019, ANN ONCOL, V30, P621, DOI 10.1093/annonc/mdz032
   Grommes C, 2019, BLOOD, V133, P436, DOI 10.1182/blood-2018-09-875732
   Grommes C, 2017, CANCER DISCOV, V7, P1018, DOI 10.1158/2159-8290.CD-17-0613
   Hoang-Xuan K, 2003, J CLIN ONCOL, V21, P2726, DOI 10.1200/JCO.2003.11.036
   Hoang-Xuan K, 2015, LANCET ONCOL, V16, pE322, DOI 10.1016/S1470-2045(15)00076-5
   Houillier C, 2019, J CLIN ONCOL, V37, P823, DOI 10.1200/JCO.18.00306
   Houillier C, 2017, J NEURO-ONCOL, V133, P315, DOI 10.1007/s11060-017-2435-7
   Houillier C, 2015, NEUROLOGY, V84, P325, DOI 10.1212/WNL.0000000000001158
   Illerhaus G, 2016, LANCET HAEMATOL, V3, pE388, DOI 10.1016/S2352-3026(16)30050-3
   Kasenda B, 2017, LEUKEMIA, V31, P2623, DOI 10.1038/leu.2017.170
   Labak CM, 2019, WORLD NEUROSURG
   Langner-Lemercier S, 2016, NEURO-ONCOLOGY, V18, P1297, DOI 10.1093/neuonc/now033
   Li ZM, 2013, PLOS ONE, V8, DOI 10.1371/journal.pone.0071754
   Lionakis MS, 2017, CANCER CELL, V31, P833, DOI 10.1016/j.ccell.2017.04.012
   Morris PG, 2013, J CLIN ONCOL, V31, P3971, DOI 10.1200/JCO.2013.50.4910
   Nayak L, 2017, BLOOD, V129, P3071, DOI 10.1182/blood-2017-01-764209
   Omuro A, 2015, LANCET HAEMATOL, V2, pE251, DOI 10.1016/S2352-3026(15)00074-5
   Omuro A, 2015, BLOOD, V125, P1403, DOI 10.1182/blood-2014-10-604561
   Rubenstein JL, 2018, BLOOD ADV, V2, P1595, DOI 10.1182/bloodadvances.2017014845
   Rubenstein JL, 2013, J CLIN ONCOL, V31, P3061, DOI 10.1200/JCO.2012.46.9957
   Schorb E, 2017, BONE MARROW TRANSPL, V52, P1113, DOI 10.1038/bmt.2017.23
   Soussain C, 2019, EUR J CANCER, V117, P121, DOI 10.1016/j.ejca.2019.05.024
   Soussain C, 2008, J CLIN ONCOL, V26, P2512, DOI 10.1200/JCO.2007.13.5533
   Swinnen LJ, 2018, ONCOTARGET, V9, P766, DOI 10.18632/oncotarget.22332
   Thiel E, 2010, LANCET ONCOL, V11, P1036, DOI 10.1016/S1470-2045(10)70229-1
   Tun HW, 2018, BLOOD, V132, P2240, DOI 10.1182/blood-2018-02-835496
   van der Meulen M, 2018, LANCET ONCOL, V19, pE407, DOI 10.1016/S1470-2045(18)30356-5
   Vu K, 2019, BR J HAEMATOL
   Weller M, 2012, NEURO-ONCOLOGY, V14, P1481, DOI 10.1093/neuonc/nos159
NR 41
TC 4
Z9 5
U1 0
U2 2
PU CURRENT MEDICINE GROUP
PI PHILADELPHIA
PA 400 MARKET STREET, STE 700, PHILADELPHIA, PA 19106 USA
SN 1092-8480
EI 1534-3138
J9 CURR TREAT OPTION NE
JI Curr. Treat. Options Neurol.
PD AUG
PY 2019
VL 21
IS 8
AR 39
DI 10.1007/s11940-019-0578-x
PG 10
WC Clinical Neurology
WE Science Citation Index Expanded (SCI-EXPANDED)
SC Neurosciences & Neurology
GA IK3KD
UT WOS:000476487000001
PM 31324993
OA Green Submitted
DA 2024-06-03
ER

PT J
AU Dholaria, BR
   Kumar, A
   Azzuqua, AG
   Nishihori, T
   Kharfan-Dabaja, MA
   Tun, HW
   Ayala, E
AF Dholaria, Bhagirathbhai R.
   Kumar, Ambuj
   Azzuqua, Abdel-Ghani
   Nishihori, Taiga
   Kharfan-Dabaja, Mohamed A.
   Tun, Han W.
   Ayala, Ernesto
TI Autologous Stem Cell Transplantation in Central Nervous System Lymphoma:
   A Multicenter Retrospective Series and a Review of the Literature
SO CLINICAL LYMPHOMA MYELOMA & LEUKEMIA
LA English
DT Review
DE Non-relapse mortality; Overall survival; Primary central nervous system
   lymphoma; Relapse/progression; Secondary central nervous system lymphoma
ID HIGH-DOSE CHEMOTHERAPY; PRIMARY CNS LYMPHOMA; WHOLE-BRAIN RADIOTHERAPY;
   NON-HODGKINS-LYMPHOMA; RECURRENT PRIMARY CNS; INTERNATIONAL EXTRANODAL
   LYMPHOMA; 1ST-LINE TREATMENT; SALVAGE TREATMENT; PHASE-II; METHOTREXATE
AB In this retrospective study of patients with central nervous system lymphoma, consolidation with autologous stem cell transplantation in the first-line and relapse setting appears to be safe and has potential to reduce risk of relapse in patients with chemotherapy-sensitive disease.
   Background: Central nervous system (CNS) lymphoma is associated with poor outcomes. Autologous stem cell transplantation (ASCT) has been reported to improve outcomes when used as a consolidation strategy in primary CNS lymphoma (PCNSL) and as a salvage strategy in patients with disease relapse limited to the CNS. Herein, we describe our experience of using ASCT in PCNSL and secondary CNS lymphoma (SCNSL). Patients and Methods: We evaluated clinical outcomes of 18 patients from 2 major academic centers with a median age of 55 (range, 46-72) years. Thirteen patients had PCNSL and 5 patients had SCNSL. Most of the cases were in the first (CR1) or second (CR2) complete remission (CR1 = 7, CR2 = 7) at the time of ASCT. Carmustine with thiotepa (n = 12, 67%) was the most commonly prescribed preparative regimen. Results: The median follow-up from ASCT for surviving patients was 12 (range, 0.9-115) months. The 2-year progression-free survival (PFS) and overall survival (OS) were 74% (95% confidence interval [CI], 48%-99%) and 80% (95% CI, 55%-100%), respectively. Two-year non-relapse mortality was 0%. The 2-year cumulative incidence of relapse/progression was 27% (95% CI, 10%-72%). In subgroup analysis of PCNSL patients, 2-year PFS, OS, and relapse were 71% (95% CI, 38%-100%), 71% (95% CI, 38%-100%), and 29% (95% CI, 9%-92%), respectively. Conclusion: In this retrospective study of patients with CNS lymphoma, consolidation with ASCT after high-dose methotrexate-based chemotherapy is safe and effective in reducing disease relapse. (C) 2019 Elsevier Inc. All rights reserved.
C1 [Dholaria, Bhagirathbhai R.; Nishihori, Taiga; Kharfan-Dabaja, Mohamed A.; Ayala, Ernesto] H Lee Moffitt Canc Ctr & Res Inst, Dept Blood & Marrow Transplant & Cellular Immunot, Tampa, FL USA.
   [Kumar, Ambuj] Univ S Florida, Coll Med, Program Comparat Effectiveness Res, Tampa, FL USA.
   [Azzuqua, Abdel-Ghani; Kharfan-Dabaja, Mohamed A.; Tun, Han W.; Ayala, Ernesto] Mayo Clin, Div Hematol Oncol, 4500 San Pablo Rd, Jacksonville, FL 32224 USA.
   [Azzuqua, Abdel-Ghani; Kharfan-Dabaja, Mohamed A.; Tun, Han W.; Ayala, Ernesto] Mayo Clin, Blood & Marrow Transplantat Program, Jacksonville, FL 32224 USA.
C3 H Lee Moffitt Cancer Center & Research Institute; State University
   System of Florida; University of South Florida; Mayo Clinic; Mayo Clinic
RP Ayala, E (corresponding author), Mayo Clin, Div Hematol Oncol, 4500 San Pablo Rd, Jacksonville, FL 32224 USA.
EM Ayala.Ernesto@mayo.edu
RI Nishihori, Taiga/E-6460-2010; Kumar, Amit/HMP-4853-2023; Kumar,
   Amit/HJP-6588-2023; dholaria, bhagirathbhai/G-2575-2013; MANJHVAR, AMIT
   KUMAR/HNB-6459-2023; KUMAR, ASHOK/AAF-4055-2021; Kumar, Dr
   Ashok/HNR-6570-2023
OI dholaria, bhagirathbhai/0000-0003-2371-3655; MANJHVAR, AMIT
   KUMAR/0000-0002-9577-6295; KUMAR, ASHOK/0000-0002-9244-0622; Nishihori,
   Taiga/0000-0002-2621-7924; Kumar, Ambuj/0000-0003-1260-6694
CR Abrey LE, 2003, J CLIN ONCOL, V21, P4151, DOI 10.1200/JCO.2003.05.024
   Abrey LE, 2005, J CLIN ONCOL, V23, P5034, DOI 10.1200/JCO.2005.13.524
   Alvarnas JC, 2000, BIOL BLOOD MARROW TR, V6, P352, DOI 10.1016/S1083-8791(00)70060-7
   Ben Barouch S, 2017, BLOOD, V130
   Boehme V, 2007, ANN ONCOL, V18, P149, DOI 10.1093/annonc/mdl327
   Bokstein F, 2002, LEUKEMIA LYMPHOMA, V43, P587, DOI 10.1080/10428190290012092
   Brevet M, 2005, EUR J HAEMATOL, V75, P288, DOI 10.1111/j.1600-0609.2005.00508.x
   Campen CJ, 2011, J NEURO-ONCOL, V101, P345, DOI 10.1007/s11060-010-0279-5
   Chapuy B, 2016, BLOOD, V127, P869, DOI 10.1182/blood-2015-10-673236
   Chen YB, 2015, CANCER-AM CANCER SOC, V121, P226, DOI 10.1002/cncr.29023
   Chihara D, 2017, BRIT J HAEMATOL, V179, P851, DOI 10.1111/bjh.14267
   Colombat P, 2006, BONE MARROW TRANSPL, V38, P417, DOI 10.1038/sj.bmt.1705452
   Damaj G, 2015, HAEMATOLOGICA, V100, P1199, DOI 10.3324/haematol.2015.126110
   del Rio MS, 2011, J NEURO-ONCOL, V105, P409, DOI 10.1007/s11060-011-0608-3
   Ferreri AJM, 2000, ANN ONCOL, V11, P927, DOI 10.1023/A:1008376412784
   Ferreri AJM, 2017, LANCET HAEMATOL, V4, pE510, DOI 10.1016/S2352-3026(17)30174-6
   Ferreri AJM, 2016, LANCET HAEMATOL, V3, pE217, DOI 10.1016/S2352-3026(16)00036-3
   Ferreri AJM, 2015, J CLIN ONCOL, V33, P3903, DOI 10.1200/JCO.2015.61.1236
   Gerstner ER, 2008, NEUROLOGY, V70, P401, DOI 10.1212/01.wnl.0000300671.37279.0e
   GHESQUIERES H, 2016, BLOOD, V128
   Glass J, 2016, J CLIN ONCOL, V34, P1620, DOI 10.1200/JCO.2015.64.8634
   Grommes C, 2017, CANCER DISCOV, V7, P1018, DOI 10.1158/2159-8290.CD-17-0613
   Grommes C, 2017, J CLIN ONCOL, V35, P2410, DOI 10.1200/JCO.2017.72.7602
   HEIDEMAN RL, 1989, CANCER RES, V49, P736
   Herrlinger U, 2017, J CANCER RES CLIN, V143, P1815, DOI 10.1007/s00432-017-2423-5
   Hoffman S, 2006, NEURO-ONCOLOGY, V8, P27, DOI 10.1215/S1522851705000323
   Hollender A, 2000, EUR J CANCER, V36, P1762, DOI 10.1016/S0959-8049(00)00171-4
   Houillier C, 2015, NEUROLOGY, V84, P325, DOI 10.1212/WNL.0000000000001158
   Iacobelli S, 2013, BONE MARROW TRANSPL, V48, pS1, DOI 10.1038/bmt.2012.282
   Illerhaus G, 2012, BLOOD, V120
   Illerhaus G, 2007, HAEMATOLOGICA, V93, P147, DOI 10.3324/haematol.11771
   Illerhaus G, 2006, J CLIN ONCOL, V24, P3865, DOI 10.1200/JCO.2006.06.2117
   Illerhaus G, 2016, LANCET HAEMATOL, V3, pE388, DOI 10.1016/S2352-3026(16)30050-3
   Kasamon YL, 2005, BIOL BLOOD MARROW TR, V11, P93, DOI 10.1016/j.bbmt.2004.09.009
   Kasenda B, 2012, ANN ONCOL, V23, P2670, DOI 10.1093/annonc/mds059
   Kiefer T, 2012, ANN ONCOL, V23, P1809, DOI 10.1093/annonc/mdr553
   Korfel A, 2015, NEUROLOGY, V84, P1242, DOI 10.1212/WNL.0000000000001395
   Maziarz RT, 2013, BRIT J HAEMATOL, V162, P648, DOI 10.1111/bjh.12451
   Montemurro M, 2007, ANN ONCOL, V18, P665, DOI 10.1093/annonc/mdl458
   Nayak L, 2017, BLOOD, V129, P3071, DOI 10.1182/blood-2017-01-764209
   Omuro A, 2015, BLOOD, V125, P1403, DOI 10.1182/blood-2014-10-604561
   Pentsova E, 2014, J NEURO-ONCOL, V117, P161, DOI 10.1007/s11060-014-1370-0
   Savage KJ, 2017, HEMATOL-AM SOC HEMAT, P578, DOI 10.1182/asheducation-2017.1.578
   Schabet M, 1999, J NEURO-ONCOL, V43, P199, DOI 10.1023/A:1006290032052
   Schorb E, 2013, HAEMATOLOGICA, V98, P765, DOI 10.3324/haematol.2012.076075
   Shiels MS, 2016, BRIT J HAEMATOL, V174, P417, DOI 10.1111/bjh.14073
   Soussain C, 2001, J CLIN ONCOL, V19, P742, DOI 10.1200/JCO.2001.19.3.742
   Soussain C, 2008, J CLIN ONCOL, V26, P2512, DOI 10.1200/JCO.2007.13.5533
   Terziev D, 2018, EUR J HAEMATOL, V101, P115, DOI 10.1111/ejh.13072
   Thiel E, 2010, LANCET ONCOL, V11, P1036, DOI 10.1016/S1470-2045(10)70229-1
   Tun HW, 2017, J CLIN ONCOL, V35, DOI 10.1200/JCO.2017.35.15_suppl.7516
   Villano JL, 2011, BRIT J CANCER, V105, P1414, DOI 10.1038/bjc.2011.357
   Yoshida S, 2000, SURG NEUROL, V53, P163, DOI 10.1016/S0090-3019(99)00186-X
   Zinzani PL, 1999, LEUKEMIA LYMPHOMA, V32, P571, DOI 10.3109/10428199909058415
NR 54
TC 4
Z9 4
U1 0
U2 7
PU CIG MEDIA GROUP, LP
PI DALLAS
PA 3500 MAPLE AVENUE, STE 750, DALLAS, TX 75219-3931 USA
SN 2152-2650
EI 2152-2669
J9 CL LYMPH MYELOM LEUK
JI Clin. Lymphoma Myeloma Leuk.
PD JUN
PY 2019
VL 19
IS 6
BP E273
EP E280
DI 10.1016/j.clml.2019.02.013
PG 8
WC Oncology; Hematology
WE Science Citation Index Expanded (SCI-EXPANDED)
SC Oncology; Hematology
GA IF7SR
UT WOS:000473284900005
PM 30914301
DA 2024-06-03
ER

PT J
AU Chan, H
   Moraes, FY
   Berlin, A
   Crump, M
   Mason, W
   Laperriere, N
   Kuruvilla, J
   Prica, A
AF Chan, Henry
   Moraes, Fabio Ynoe
   Berlin, Alejandro
   Crump, Michael
   Mason, Warren
   Laperriere, Normand
   Kuruvilla, John
   Prica, Anca
TI Significance of treatment response when managing patients with primary
   central nervous system lymphoma
SO LEUKEMIA & LYMPHOMA
LA English
DT Article
DE PCNSL; combined modality therapy; response adapted
ID PRIMARY CNS LYMPHOMA; HIGH-DOSE METHOTREXATE; INTERNATIONAL EXTRANODAL
   LYMPHOMA; WHOLE-BRAIN RADIOTHERAPY; CHEMOTHERAPY; RITUXIMAB;
   CHEMOIMMUNOTHERAPY; RANDOMIZATION; PROCARBAZINE; VINCRISTINE
AB The precise role of radiation therapy in primary central nervous system lymphoma (PCNSL) remains controversial. We reviewed the records of all patients treated for PCNSL at our center between 2004 and 2015. A total of 103 patients treated with either chemotherapy alone (n = 30), radiotherapy alone (n = 36), or combined-modality treatment (n = 37) were analyzed. The median progression-free survival (PFS) and overall survival (OS) were 13.9 and 20.9 months, respectively. Of those who received chemotherapy, 52.2% achieved complete response/ unconfirmed complete response (CR/Cru) after induction; a trend for improved PFS was observed for those who received consolidation WBRT (NR vs. 30.1 months, p = .092) but not OS (NR vs. 31.6 months, p = .283). Patients who achieved a partial response with chemotherapy and proceeded with WBRT had a similar long-term survival to those who achieved CR/CRu with chemotherapy without WBRT (PFS 15.2 vs. 30.1 months, p = .888; OS 22.0 vs. 31.6 months, p = .340). Consolidation WBRT improved PFS, but not OS, and this must be balanced against possible risks of neurotoxicity.
C1 [Chan, Henry; Crump, Michael; Kuruvilla, John] Princess Margaret Canc Ctr, Dept Med Oncol & Hematol, Toronto, ON, Canada.
   [Moraes, Fabio Ynoe; Berlin, Alejandro; Laperriere, Normand] Princess Margaret Canc Ctr, Toronto Radiat Med Program, Toronto, ON, Canada.
   [Mason, Warren] Princess Margaret Canc Ctr, Gerry & Nancy Pencer Brain Tumour Ctr, Toronto, ON, Canada.
   [Prica, Anca] Princess Margaret Hosp, Toronto, ON, Canada.
   [Prica, Anca] Univ Toronto, Mt Sinai Hosp, Toronto, ON, Canada.
C3 University of Toronto; University Health Network Toronto; Princess
   Margaret Cancer Centre; University of Toronto; University Health Network
   Toronto; Princess Margaret Cancer Centre; University of Toronto;
   University Health Network Toronto; Princess Margaret Cancer Centre;
   University of Toronto; University Health Network Toronto; Princess
   Margaret Cancer Centre; University of Toronto; Sinai Health System
   Toronto
RP Chan, H (corresponding author), 124 Shakespeare Rd, Auckland, New Zealand.
EM henrychan.haem@gmail.com
RI Chan, Henry/JKI-4211-2023; Kuruvilla, John/AAJ-9866-2021; Moraes, Fabio
   Ynoe/AAE-9645-2019
OI Berlin, Alejandro/0000-0002-1880-6905; Ynoe Moraes,
   Fabio/0000-0003-3407-9215; Laperriere, Normand/0000-0001-8930-9650
CR Abrey LE, 2006, J CLIN ONCOL, V24, P5711, DOI 10.1200/JCO.2006.08.2941
   Abrey LE, 2005, J CLIN ONCOL, V23, P5034, DOI 10.1200/JCO.2005.13.524
   Abrey LE, 2000, J CLIN ONCOL, V18, P3144, DOI 10.1200/JCO.2000.18.17.3144
   [Anonymous], 2008, WHO Classification of Tumors of Haematopoietic and Lymphoid Tissues
   Bessell EM, 2002, J CLIN ONCOL, V20, P231, DOI 10.1200/JCO.20.1.231
   Correa DD, 2004, NEUROLOGY, V62, P548, DOI 10.1212/01.WNL.0000109673.75316.D8
   Ferreri AJM, 2003, J CLIN ONCOL, V21, P266, DOI 10.1200/JCO.2003.09.139
   Ferreri AJM, 2017, LANCET HAEMATOL, V4, pE510, DOI 10.1016/S2352-3026(17)30174-6
   Ferreri AJM, 2016, LANCET HAEMATOL, V3, pE217, DOI 10.1016/S2352-3026(16)00036-3
   Harder H, 2004, NEUROLOGY, V62, P544, DOI 10.1212/WNL.62.4.544
   Houillier C, 2016, BLOOD, V128, DOI 10.1182/blood.V128.22.782.782
   Jahnke K, 2006, NEUROSURG FOCUS, V21
   Kansara R, 2015, AM J HEMATOL, V90, P1149, DOI 10.1002/ajh.24204
   Kerbauy MN, 2017, RADIOTHER ONCOL, V122, P352, DOI 10.1016/j.radonc.2016.12.033
   Kim YR, 2014, ANN HEMATOL, V93, P211, DOI 10.1007/s00277-013-1853-7
   Korfel A, 2005, BRIT J HAEMATOL, V128, P177, DOI 10.1111/j.1365-2141.2004.05284.x
   Mocikova H, 2016, LEUKEMIA LYMPHOMA, V57, P2777, DOI 10.3109/10428194.2016.1167203
   Morris PG, 2013, J CLIN ONCOL, V31, P3971, DOI 10.1200/JCO.2013.50.4910
   O'Neill BP, 2013, AM J HEMATOL, V88, P997, DOI 10.1002/ajh.23551
   Omuro A, 2011, J NEURO-ONCOL, V104, P323, DOI 10.1007/s11060-010-0497-x
   Omuro AMP, 2005, ARCH NEUROL-CHICAGO, V62, P1595, DOI 10.1001/archneur.62.10.1595
   Pels H, 2003, J CLIN ONCOL, V21, P4489, DOI 10.1200/JCO.2003.04.056
   Petereit HF, 2009, MULT SCLER J, V15, P189, DOI 10.1177/1352458508098268
   Rubenstein JL, 2013, J CLIN ONCOL, V31, P3061, DOI 10.1200/JCO.2012.46.9957
   Schorb E, 2016, BMC CANCER, V16, DOI 10.1186/s12885-016-2311-4
   Schuurmans M, 2010, BRIT J HAEMATOL, V151, P179, DOI 10.1111/j.1365-2141.2010.08328.x
   Thiel E, 2010, LANCET ONCOL, V11, P1036, DOI 10.1016/S1470-2045(10)70229-1
   Villano JL, 2011, BRIT J CANCER, V105, P1414, DOI 10.1038/bjc.2011.357
   Xie H, 2013, ANTICANCER RES, V33, P3251
NR 29
TC 4
Z9 4
U1 0
U2 0
PU TAYLOR & FRANCIS LTD
PI ABINGDON
PA 2-4 PARK SQUARE, MILTON PARK, ABINGDON OR14 4RN, OXON, ENGLAND
SN 1042-8194
EI 1029-2403
J9 LEUKEMIA LYMPHOMA
JI Leuk. Lymphoma
PD JAN 28
PY 2019
VL 60
IS 2
BP 349
EP 357
DI 10.1080/10428194.2018.1474524
PG 9
WC Oncology; Hematology
WE Science Citation Index Expanded (SCI-EXPANDED)
SC Oncology; Hematology
GA HS0MT
UT WOS:000463555600011
PM 29966463
DA 2024-06-03
ER

PT J
AU Biswas, A
   Adhikari, N
   Bakhshi, S
   Gopinathan, VR
   Sharma, MC
AF Biswas, Ahitagni
   Adhikari, Narayan
   Bakhshi, Sameer
   Gopinathan, Vikram Raj
   Sharma, Mehar Chand
TI A Rare Case of Primary Central Nervous System Lymphoma in an Adolescent
   Female Treated with High-Dose Methotrexate and Rituximab-Based
   Chemoimmunotherapy and Consolidation Whole Brain Radiotherapy
SO PEDIATRIC NEUROSURGERY
LA English
DT Article
DE Adolescent; Primary central nervous system lymphoma; ethotrexate;
   Rituximab; Whole brain radiotherapy
ID PRIMARY CNS LYMPHOMA; INTERNATIONAL EXTRANODAL LYMPHOMA; RANDOMIZATION;
   CYTARABINE; CHILDHOOD; SURVIVAL; CHILDREN
AB Primary central nervous system lymphoma (PCNSL) is a rare pediatric brain tumor. A 16-year-old female patient presented to the clinic with complaints of multiple episodes of generalized tonic clonic seizures, nystagmus, and weakness on the left side of the body for 3 weeks. She had similar symptoms, waxing and waning for the last 2 years, responding to corticosteroids. Repeat magnetic resonance imaging (MRI) of the brain showed multiple areas of signal abnormalities involving the left temporal lobe, the basal ganglion, the thalamus, and the right frontal and occipital lobes with contrast enhancement in bitemporal lesions. With a clinico-radiological diagnosis of demyelinating disorder, she underwent an image-guided right frontal lobe biopsy, which revealed sheets of atypical lymphoid cells diffusely immunopositive for CD20 but negative for CD3, CD10, BCL-6, and MUM-1, suggesting diffuse large B-cell lymphoma, germinal center B-cell subtype. The systemic lymphoma workup was essentially normal. She received 5 cycles of chemoimmunotherapy with rituximab, high-dose methotrexate (HDMTX), vincristine, and procarbazine and had a complete radiological response (CR). This was followed by whole brain radiotherapy (WBRT) to a dose of 36 Gy in 20 fractions over 4 weeks. Subsequently she received 2 cycles of consolidation chemoimmunotherapy with rituximab and high-dose cytarabine. Serial brain MRI done 1, 4, and 8 months after completion of treatment showed persistence of the CR. At the last follow-up visit, 15 months from the date of diagnosis, she was disease free and asymptomatic. This report underlines the fact that PCNSL in adolescents may be effectively treated with a combination of HDMTX-and rituximab-based chemoimmunotherapy followed by consolidation with WBRT. (c) 2019 S. Karger AG, Basel
C1 [Biswas, Ahitagni; Adhikari, Narayan] All India Inst Med Sci, Dept Radiotherapy & Oncol, New Delhi 110029, India.
   [Bakhshi, Sameer] All India Inst Med Sci, Dept Med Oncol, New Delhi, India.
   [Gopinathan, Vikram Raj; Sharma, Mehar Chand] All India Inst Med Sci, Dept Pathol, New Delhi, India.
C3 All India Institute of Medical Sciences (AIIMS) New Delhi; All India
   Institute of Medical Sciences (AIIMS) New Delhi; All India Institute of
   Medical Sciences (AIIMS) New Delhi
RP Biswas, A (corresponding author), All India Inst Med Sci, Dept Radiotherapy & Oncol, New Delhi 110029, India.
EM dr_ahitagni@yahoo.co.in
RI Biswas, Ahitagni/AEM-8881-2022
CR Abla O, 2011, CLIN CANCER RES, V17, P346, DOI 10.1158/1078-0432.CCR-10-1161
   Abla Oussama, 2006, Neurosurg Focus, V21, pE8
   Adhikari N, 2018, CHILD NERV SYST, V34, P1777, DOI 10.1007/s00381-018-3807-9
   Adhikari N, 2018, J NEURO-ONCOL, V139, P153, DOI 10.1007/s11060-018-2856-y
   Benson R, 2016, WORLD J CLIN CASES, V4, P419, DOI 10.12998/wjcc.v4.i12.419
   Deangelis Lisa M, 2006, Hematology Am Soc Hematol Educ Program, P311, DOI 10.1182/asheducation-2006.1.311
   DeAngelis LM, 2002, J CLIN ONCOL, V20, P4643, DOI 10.1200/JCO.2002.11.013
   Ferreri AJM, 2017, LANCET HAEMATOL, V4, pE510, DOI 10.1016/S2352-3026(17)30174-6
   Ferreri AJM, 2016, LANCET HAEMATOL, V3, pE217, DOI 10.1016/S2352-3026(16)00036-3
   Kadan-Lottick NS, 2002, CANCER, V95, P193, DOI 10.1002/cncr.10643
   Kai Y, 1998, NEUROL MED-CHIR, V38, P232, DOI 10.2176/nmc.38.232
   Makino K, 2007, ACTA NEUROCHIR, V149, P295, DOI 10.1007/s00701-006-1094-9
   Morris PG, 2013, J CLIN ONCOL, V31, P3971, DOI 10.1200/JCO.2013.50.4910
   Oeffinger KC, 2004, CA-CANCER J CLIN, V54, P208, DOI 10.3322/canjclin.54.4.208
   Shah GD, 2007, J CLIN ONCOL, V25, P4730, DOI 10.1200/JCO.2007.12.5062
   Thiel E, 2010, LANCET ONCOL, V11, P1036, DOI 10.1016/S1470-2045(10)70229-1
   Thorer H, 2014, HAEMATOLOGICA, V99, DOI 10.3324/haematol.2014.109553
   Villano JL, 2011, BRIT J CANCER, V105, P1414, DOI 10.1038/bjc.2011.357
   Yoon JH, 2012, J KOREAN MED SCI, V27, P1378, DOI 10.3346/jkms.2012.27.11.1378
NR 19
TC 4
Z9 4
U1 0
U2 1
PU KARGER
PI BASEL
PA ALLSCHWILERSTRASSE 10, CH-4009 BASEL, SWITZERLAND
SN 1016-2291
EI 1423-0305
J9 PEDIATR NEUROSURG
JI Pediatr. Neurosurg.
PY 2019
VL 54
IS 1
BP 57
EP 65
DI 10.1159/000495789
PG 9
WC Clinical Neurology; Pediatrics; Surgery
WE Science Citation Index Expanded (SCI-EXPANDED)
SC Neurosciences & Neurology; Pediatrics; Surgery
GA HO5TB
UT WOS:000460989500009
PM 30669145
DA 2024-06-03
ER

PT J
AU Gaviani, P
   Simonetti, G
   Innocenti, A
   Lamperti, E
   Botturi, A
   Silvani, A
AF Gaviani, Paola
   Simonetti, G.
   Innocenti, A.
   Lamperti, E.
   Botturi, A.
   Silvani, A.
TI Safety and efficacy of primary central nervous system lymphoma treatment
   in elderly population
SO NEUROLOGICAL SCIENCES
LA English
DT Article
DE Primary cerebral lymphoma; Elderly; High-dose methotrexate
AB Elderly patients represent an important subgroup in primary central nervous system lymphoma (PCNSL) that accounts for approximately half the cases. Furthermore age represents one of the heaviest prognostic factors and in some cases it has more effect on survival than therapies. We performed a retrospective analysis to assess the toxicity and the efficacy of high-dose methotrexate (HDMTX) chemotherapy in a PCNSL population older than 70 years. Seventeen consecutive immunocompetent patients older than 70 years, with histologically confirmed PCNSL, without systemic involvement, treated with HDMTX at our institution between May 2005 and April 2013, were retrospectively evaluated. Main outcome measures were acute toxicity and tumour response. No evidence of haematological toxicity was recorded in 47 % of patients and no deaths related to toxicity grade were reported. Patients achieved a partial response after 3 cycles of chemotherapy in 53 % of cases. The median overall survival (m-OS) from diagnosis was 20.9 months (range 5.2-34 months), with OS-12 of 58.8 % and an OS-24 of 45.4 %. Since there is no standard of care in the treatment of PCNSL in elderly population, it should be taken into account that elderly patients not always can be considered "fragile'' and the general tendency to less treat to avoid severe toxicity should not be the rule.
C1 [Gaviani, Paola; Simonetti, G.; Innocenti, A.; Lamperti, E.; Botturi, A.; Silvani, A.] Fdn IRCCS Ist Neurol Carlo Besta, Neuro Oncol Dept, Via Celoria 11, I-20133 Milan, Italy.
C3 Fondazione IRCCS Istituto Neurologico Carlo Besta
RP Gaviani, P (corresponding author), Fdn IRCCS Ist Neurol Carlo Besta, Neuro Oncol Dept, Via Celoria 11, I-20133 Milan, Italy.
EM paolagaviani@hotmail.com
RI Silvani, Antonio/AAA-4600-2019; Gaviani, Paola/AAB-8612-2019; Botturi,
   Andrea/AAJ-4458-2021; Lamperti, Elena/AAO-5323-2021; Gaviani,
   Paola/AAJ-6543-2021; Simonetti, Giorgia/AAB-7861-2019
OI Silvani, Antonio/0000-0002-4791-1042; Botturi,
   Andrea/0000-0002-3906-3880; Lamperti, Elena/0000-0003-3749-713X;
   Gaviani, Paola/0000-0002-8990-0018; Simonetti,
   Giorgia/0000-0002-0064-5509
CR CHARLSON M, 1994, J CLIN EPIDEMIOL, V47, P1245, DOI 10.1016/0895-4356(94)90129-5
   Ferreri AJM, 2012, BEST PRACT RES CL HA, V25, P119, DOI 10.1016/j.beha.2011.12.001
   Latta S, 2013, ONCOLOGY-NY, V27, P126
   Ney DE, 2010, CANCER-AM CANCER SOC, V116, P4605, DOI 10.1002/cncr.25363
NR 4
TC 4
Z9 4
U1 0
U2 1
PU SPRINGER-VERLAG ITALIA SRL
PI MILAN
PA VIA DECEMBRIO, 28, MILAN, 20137, ITALY
SN 1590-1874
EI 1590-3478
J9 NEUROL SCI
JI Neurol. Sci.
PD JAN
PY 2016
VL 37
IS 1
BP 131
EP 133
DI 10.1007/s10072-015-2371-2
PG 3
WC Clinical Neurology; Neurosciences
WE Science Citation Index Expanded (SCI-EXPANDED)
SC Neurosciences & Neurology
GA DG8JE
UT WOS:000372329300018
PM 26292791
DA 2024-06-03
ER

PT J
AU Wang, L
   Ouayang, TH
   Zhang, N
   Song, ZB
   Gao, JW
   Li, XG
   Wang, F
AF Wang, Long
   Ouayang, Taohui
   Zhang, Na
   Song, Zhibin
   Gao, Jianwei
   Li, Xuguang
   Wang, Fang
TI Primary Diffuse Large B-Cell Dural Lymphoma With Bone and Subcutaneous
   Tissue Involvement Mimicking Meningioma
SO JOURNAL OF CRANIOFACIAL SURGERY
LA English
DT Article
DE B-cell lymphoma; bone; dural lymphoma
ID CNS LYMPHOMA
AB Primary dural lymphoma (PDL), a rare subtype of primary central nervous system lymphoma (PCNSL), is usually a marginal zone B-cell lymphoma or low-grade B-cell lymphoma of mucosa-associated lymphoid tissue type. Primary dural invasion by diffuse large B-cell lymphoma is extremely rare, with only a few cases reported in the literature. The authors presented an unusual case of primary dural involvement by a high-grade diffuse large B-cell lymphoma that invaded parietal bone and subcutaneous tissue. The patient received tumor complete resection and cranioplasty as well as radiotherapy and chemotherapy as adjuvant treatment after surgery. During 12 months follow-up, no tumor recurrence was found. Primary dural lymphoma should be differentially diagnosed with meningioma. Once the diagnosis of PDL is established, tumor resection and adjuvant radiation and chemotherapy may obtain relatively good prognosis.
C1 [Wang, Long; Song, Zhibin; Gao, Jianwei; Li, Xuguang] Affiliated Heping Hosp Chang Zhi Med Coll, Dept Endocrinol & Metab, Dept Neurosurg, Chang Zhi, Shanxi, Peoples R China.
   [Ouayang, Taohui] Huazhong Univ Sci & Technol, Dept Neurosurg, Tongji Hosp, Wuhan 430074, Shanxi, Peoples R China.
   [Zhang, Na] Huazhong Univ Sci & Technol, Dept Neurol, Tongji Hosp, Wuhan 430074, Shanxi, Peoples R China.
   [Wang, Fang] Affiliated Heping Hosp Chang Zhi Med Coll, Dept Endocrinol & Metab, Chang Zhi, Shanxi, Peoples R China.
C3 Huazhong University of Science & Technology; Huazhong University of
   Science & Technology
RP Wang, F (corresponding author), Affiliated Heping Hosp Chang Zhi Med Coll, Dept Endocrinol & Metab, Chang Zhi, Shanxi, Peoples R China.
EM wjy3038556@163.com
RI Li, Xuguang/IQS-1141-2023
OI Li, Xuguang/0000-0002-3868-3439
CR Abrey LE, 2000, J CLIN ONCOL, V18, P3144, DOI 10.1200/JCO.2000.18.17.3144
   Benouaich A, 2003, REV NEUROL-FRANCE, V159, P652
   Commins Deborah L, 2006, Neurosurg Focus, V21, pE2
   Deckert M., 2007, WHO Classification of Tumours of the Central Nervous System, Vfourth, P188
   Galarza Marcelo, 2006, Neurosurg Focus, V21, pE10
   Iwamoto Fabio M, 2006, Neurosurg Focus, V21, pE5
   Iwamoto FM, 2006, NEUROLOGY, V66, P1763, DOI 10.1212/01.wnl.0000218284.23872.eb
   Kumar S, 1997, AM J SURG PATHOL, V21, P81, DOI 10.1097/00000478-199701000-00009
   Sacho RH, 2010, J NEUROSURG, V113, P384, DOI 10.3171/2010.2.JNS091554
   Tu PH, 2005, J CLIN ONCOL, V23, P5718, DOI 10.1200/JCO.2005.17.624
   Yamada SM, 2006, SURG NEUROL, V66, P539, DOI 10.1016/j.surneu.2006.02.033
NR 11
TC 4
Z9 5
U1 0
U2 5
PU LIPPINCOTT WILLIAMS & WILKINS
PI PHILADELPHIA
PA TWO COMMERCE SQ, 2001 MARKET ST, PHILADELPHIA, PA 19103 USA
SN 1049-2275
EI 1536-3732
J9 J CRANIOFAC SURG
JI J. Craniofac. Surg.
PD SEP
PY 2015
VL 26
IS 6
BP E492
EP E494
DI 10.1097/SCS.0000000000002007
PG 3
WC Surgery
WE Science Citation Index Expanded (SCI-EXPANDED)
SC Surgery
GA DA7WL
UT WOS:000368015800011
PM 26221858
DA 2024-06-03
ER

PT J
AU Wang, J
   Guo, ZZ
   Ma, EM
   Xing, DG
   Qiu, B
   Wang, YJ
AF Wang, Jun
   Guo, Zongze
   Ma, Ermeng
   Xing, Deguang
   Qiu, Bo
   Wang, Yunjie
TI Diagnosis and treatment of primary central nervous system lymphoma: A
   report of nine cases and literature review
SO ONCOLOGY LETTERS
LA English
DT Article
DE lymphoma; stereotactic biopsy; radiotherapy; chemotherapy
ID PRIMARY CNS LYMPHOMA; HIGH-DOSE CHEMOTHERAPY; SINGLE-AGENT;
   EPIDEMIOLOGY; RADIOTHERAPY; REMISSION; PROGNOSIS
AB Primary central nervous system lymphoma (PCNSL) is a rare, highly malignant tumor type of the nervous system and is associated with poor prognosis. To investigate the efficacy of current treatment strategies for PCNSL, the present study retrospectively analyzed the clinical and pathological features, imaging results, clinical management, and prognoses of nine patients with PCNSL. Postoperative pathological examination confirmed a diagnosis of lymphoma in all the patients and the adopted treatment regimens were as follows: Stereotactic biopsy in combination with methylprednisolone (MP) and methotrexate (MTX) and/or radiotherapy; craniotomy in combination with dexamethasone or MP and/or radiotherapy; and neuroendoscopic surgery in combination with MP and MTX. The follow-up period was 5-27 months with an average duration of 10.1 months. After the initial three months of follow-up, the clinical symptoms of all the patients were significantly improved, with the tumor disappearing in seven patients and evidently reducing in size in two patients. However, six patients exhibited tumor recurrence, three of whom eventually succumbed to the disease during the follow-up period. Currently, comprehensive treatment strategies based on a combination of stereotactic biopsy, chemotherapy and radiotherapy are recommended for the treatment of PCNSL. However, the effectiveness of these treatments remains unsatisfactory. Thus, future studies are required to investigate methods for improving the efficacy of PCNSL treatment strategies.
C1 [Wang, Jun; Guo, Zongze; Ma, Ermeng; Xing, Deguang; Qiu, Bo; Wang, Yunjie] China Med Univ, Hosp 1, Dept Neurosurg, Shenyang 110001, Liaoning, Peoples R China.
C3 China Medical University
RP Wang, YJ (corresponding author), China Med Univ, Hosp 1, Dept Neurosurg, 155 North Nanjing St, Shenyang 110001, Liaoning, Peoples R China.
EM wyj024@vip.sina.com
OI Qiu, Bo/0000-0003-2109-140X
FU Liaoning Provincial Natural Science Foundation of China [2013021075];
   Fund for Scientific Research of the First Hospital of China Medical
   University [fsfh1304]; National Natural Science Foundation of China
   [31100770]
FX The present study was supported by the Liaoning Provincial Natural
   Science Foundation of China (grant no. 2013021075 awarded to Bo Qiu),
   the Fund for Scientific Research of the First Hospital of China Medical
   University (grant no. fsfh1304, awarded to Bo Qiu) and the National
   Natural Science Foundation of China (grant no. 31100770, awarded to Jun
   Wang). The authors would like to thank the staff of the Department of
   Neurosurgery of the First Hospital of China Medical University
   (Shenyang, China) for their technical assistance.
CR Bellinzona M, 2005, EJSO, V31, P100, DOI 10.1016/j.ejso.2004.10.002
   Bhagavathi S, 2008, ARCH PATHOL LAB MED, V132, P1830, DOI 10.1043/1543-2165-132.11.1830
   Brastianos PK, 2012, HEMATOL ONCOL CLIN N, V26, P897, DOI 10.1016/j.hoc.2012.05.003
   Correa DD, 2012, NEURO-ONCOLOGY, V14, P101, DOI 10.1093/neuonc/nor186
   Ferreri AJM, 2003, J CLIN ONCOL, V21, P2407, DOI 10.1200/JCO.2003.01.135
   Ferreri AJM, 2011, INT J RADIAT ONCOL, V80, P169, DOI 10.1016/j.ijrobp.2010.01.066
   Gallop-Evans E, 2012, CLIN ONCOL-UK, V24, P329, DOI 10.1016/j.clon.2012.02.009
   Haque S, 2008, RADIOL CLIN N AM, V46, P339, DOI 10.1016/j.rcl.2008.04.003
   Illerhaus G, 2013, DEUT MED WOCHENSCHR, V138, P2515, DOI 10.1055/s-0033-1359870
   Kürtüncü M, 2009, LEUKEMIA LYMPHOMA, V50, P1552, DOI 10.1080/10428190903128678
   Nayak L, 2013, CURR TREAT OPTION ON, V14, P539, DOI 10.1007/s11864-013-0252-6
   Novakovic BJ, 2012, RADIOL ONCOL, V46, P346, DOI 10.2478/v10019-012-0048-5
   Olson JE, 2002, CANCER, V95, P1504, DOI 10.1002/cncr.10851
   Omuro A, 2011, J NEURO-ONCOL, V104, P323, DOI 10.1007/s11060-010-0497-x
   Pennese E, 2011, LEUKEMIA LYMPHOMA, V52, P2188, DOI 10.3109/10428194.2011.585672
   Perini GF, 2013, ARQ NEURO-PSIQUIAT, V71, P254, DOI 10.1590/0004-282X20130011
   Phillips EH, 2014, CURR HEMATOL MALIG R, V9, P243, DOI 10.1007/s11899-014-0217-2
   Rubenstein J, 2008, LEUKEMIA LYMPHOMA, V49, P43, DOI 10.1080/10428190802311441
   Schorb E, 2013, HAEMATOLOGICA, V98, P765, DOI 10.3324/haematol.2012.076075
   Thiel E, 2010, LANCET ONCOL, V11, P1036, DOI 10.1016/S1470-2045(10)70229-1
   Weller M, 2012, NEURO-ONCOLOGY, V14, P1481, DOI 10.1093/neuonc/nos159
   Yoon JH, 2012, J KOREAN MED SCI, V27, P1378, DOI 10.3346/jkms.2012.27.11.1378
NR 22
TC 4
Z9 5
U1 1
U2 5
PU SPANDIDOS PUBL LTD
PI ATHENS
PA POB 18179, ATHENS, 116 10, GREECE
SN 1792-1074
EI 1792-1082
J9 ONCOL LETT
JI Oncol. Lett.
PD APR
PY 2015
VL 9
IS 4
BP 1795
EP 1801
DI 10.3892/ol.2015.2903
PG 7
WC Oncology
WE Science Citation Index Expanded (SCI-EXPANDED)
SC Oncology
GA CE2GF
UT WOS:000351631900057
PM 25789045
OA Green Published, gold, Green Submitted
DA 2024-06-03
ER

PT J
AU Low, YYS
   Lai, SH
   Ng, WH
AF Low, Yin Yee Sharon
   Lai, Siang Hui
   Ng, Wai Hoe
TI An unusual presentation of primary malignant B-cell-type dural lymphoma
SO SINGAPORE MEDICAL JOURNAL
LA English
DT Article
DE chronic subdural haematoma; primary central nervous system lymphoma;
   primary dural lymphoma
ID NERVOUS-SYSTEM LYMPHOMA; PRIMARY CNS LYMPHOMA
AB Primary malignant B-cell-type dural lymphoma is a rare subtype of primary central nervous system lymphoma (PCNSL). We herein report an unusual case of diffuse B-cell lymphoma that presents as a chronic subdural haematoma without extracranial involvement. The notable aspects of this case include the patient's immunocompetence, a short clinical history of symptom onset, rapid neurological deterioration and a final diagnosis of high-grade PCNSL. This case highlights the challenges neurosurgeons face, especially in the emergency setting, when the disease manifests in varied presentations.
C1 [Low, Yin Yee Sharon; Ng, Wai Hoe] Natl Inst Neurosci, Dept Neurosurg, Singapore 308433, Singapore.
   [Lai, Siang Hui] Singapore Gen Hosp, Dept Pathol, Singapore, Singapore.
C3 National Neuroscience Institute (NNI); Singapore General Hospital
RP Low, YYS (corresponding author), Natl Inst Neurosci, Dept Neurosurg, 11 Jalan Tan Tock Seng, Singapore 308433, Singapore.
EM sharon_yy_low@nni.com.sg
OI Lai, Siang Hui/0000-0001-6811-7377
CR Beriwal S, 2003, J NEURO-ONCOL, V61, P23, DOI 10.1023/A:1021244228163
   [陈天鹏 Chen Tianpeng], 2006, [中国粮油学报, Journal of the Chinese Cereals and Oils Association], V21, P1
   Galarza Marcelo, 2006, Neurosurg Focus, V21, pE10
   Kumar S, 1997, AM J SURG PATHOL, V21, P81, DOI 10.1097/00000478-199701000-00009
   Lim T, 2011, ANN HEMATOL, V90, P1391, DOI 10.1007/s00277-011-1225-0
   McCann KJ, 2009, BLOOD, V113, P4677, DOI 10.1182/blood-2008-09-179366
   Riemersma SA, 2000, BLOOD, V96, P3569, DOI 10.1182/blood.V96.10.3569.h8003569_3569_3577
   Roth P, 2012, EXPERT REV ANTICANC, V12, P623, DOI [10.1586/ERA.12.36, 10.1586/era.12.36]
   Sacho RH, 2010, J NEUROSURG, V113, P384, DOI 10.3171/2010.2.JNS091554
   Sanjeevi A, 2001, LEUKEMIA LYMPHOMA, V42, P1133, DOI 10.3109/10428190109097736
   Schabet M, 1999, J NEURO-ONCOL, V43, P199, DOI 10.1023/A:1006290032052
   Tu PH, 2005, J CLIN ONCOL, V23, P5718, DOI 10.1200/JCO.2005.17.624
   Tun HW, 2008, BLOOD, V111, P3200, DOI 10.1182/blood-2007-10-119099
   Yamada SM, 2006, SURG NEUROL, V66, P539, DOI 10.1016/j.surneu.2006.02.033
   Zimmerman H M, 1975, Acta Neuropathol Suppl, VSuppl 6, P69
NR 15
TC 4
Z9 4
U1 0
U2 0
PU SINGAPORE MEDICAL ASSOC
PI SINGAPORE
PA 2985 JALAN BUKIT MERAH, #02-2C, SMF BUILDING, SINGAPORE, SINGAPORE
SN 0037-5675
J9 SINGAP MED J
JI Singap. Med. J.
PD NOV
PY 2014
VL 55
IS 11
BP E187
EP E190
DI 10.11622/smedj.2014168
PG 4
WC Medicine, General & Internal
WE Science Citation Index Expanded (SCI-EXPANDED)
SC General & Internal Medicine
GA AY5OJ
UT WOS:000347621400006
PM 25631982
OA Green Published, Bronze
DA 2024-06-03
ER

PT J
AU Birnbaum, T
   von Baumgarten, L
   Dudel, C
   Straube, A
AF Birnbaum, Tobias
   von Baumgarten, Louisa
   Dudel, Christine
   Straube, Andreas
TI Successful long-term control of lymphomatous meningitis with
   intraventricular rituximab
SO JOURNAL OF CLINICAL NEUROSCIENCE
LA English
DT Article
DE Intrathecal; Intraventricular; Lymphomatous meningitis; PCNSL; Rituximab
ID NERVOUS-SYSTEM LYMPHOMA; PRIMARY CNS; CHEMOTHERAPY
AB Most primary central nervous system lymphomas (PCNSL) are highly malignant B-cell non-Hodgkin lymphomas. First-line therapy consists of high-dose methotrexate-based chemotherapy with or without whole brain radiotherapy. However, no standard of care is defined for refractory or recurrent PCNSL. We report a patient with lymphomatous meningitis, which was refractory to standard treatment but was successfully controlled for more than 6 years with intraventricular rituximab. Apart from two infections of the Ommaya reservoir, no severe side effects of intraventricular long-term treatment could be detected. This report indicates that intraventricular administration of rituximab might be beneficial in select patients with refractory or recurrent lymphomatous meningitis. (C) 2013 Elsevier Ltd. All rights reserved.
C1 [Birnbaum, Tobias; von Baumgarten, Louisa; Straube, Andreas] Univ Munich, Dept Neurol, Klinikum Grosshadern, D-81377 Munich, Germany.
   [Dudel, Christine] Schoen Klin Bad Aibling, Bad Aibling, Germany.
C3 University of Munich
RP Birnbaum, T (corresponding author), Univ Munich, Dept Neurol, Klinikum Grosshadern, Marchioninistr 15, D-81377 Munich, Germany.
EM tobias.birnbaum@med.uni-muenchen.de
RI von Baumgarten, Louisa/A-4636-2016
CR Pels H, 2002, J NEURO-ONCOL, V59, P213, DOI 10.1023/A:1019999830455
   Pels H, 2003, J CLIN ONCOL, V21, P4489, DOI 10.1200/JCO.2003.04.056
   Roth P, 2012, EXPERT REV ANTICANC, V12, P623, DOI [10.1586/ERA.12.36, 10.1586/era.12.36]
   Rubenstein JL, 2007, J CLIN ONCOL, V25, P1350, DOI 10.1200/JCO.2006.09.7311
   Rubenstein JL, 2013, BLOOD, V121, P745, DOI 10.1182/blood-2012-07-440974
   Schulz H, 2004, HAEMATOLOGICA, V89, P753
   Soussain C, 2008, J CLIN ONCOL, V26, P2512, DOI 10.1200/JCO.2007.13.5533
NR 7
TC 4
Z9 5
U1 0
U2 5
PU ELSEVIER SCI LTD
PI OXFORD
PA THE BOULEVARD, LANGFORD LANE, KIDLINGTON, OXFORD OX5 1GB, OXON, ENGLAND
SN 0967-5868
EI 1532-2653
J9 J CLIN NEUROSCI
JI J. Clin. Neurosci.
PD FEB
PY 2014
VL 21
IS 2
BP 356
EP 358
DI 10.1016/j.jocn.2013.03.033
PG 3
WC Clinical Neurology; Neurosciences
WE Science Citation Index Expanded (SCI-EXPANDED)
SC Neurosciences & Neurology
GA AC0NT
UT WOS:000332192700042
PM 24054402
DA 2024-06-03
ER

PT J
AU Chamberlain, MC
AF Chamberlain, Marc C.
TI Treatment of primary CNS lymphoma (PCNSL) following successful treatment
   of systemic non-Hodgkin's lymphoma (NHL): a case series
SO JOURNAL OF NEURO-ONCOLOGY
LA English
DT Article
DE Primary CNS lymphoma; High-dose methotrexate/rituximab; Systemic
   lymphoma; Peripheral stem cell transplantation
ID HIGH-DOSE METHOTREXATE; B-CELL LYMPHOMA; PHASE-II; DEFERRED
   RADIOTHERAPY; EUROPEAN ORGANIZATION; CHEMOTHERAPY; THERAPY; BRAIN;
   TRANSPLANTATION; SURVIVAL
AB Management of PCNSL occurring after successful treatment of systemic non-Hodgkin's lymphoma (NHL) is poorly defined. Illustrate a treatment approach for PCNSL following prior treatment of a systemic NHL. A retrospective case series of 6 patients (mean age 60 years; range 46-65) diagnosed with a diffuse large B cell lymphoma of the CNS following prior successful treatment of a systemic NHL (low-grade in 2; high-grade in 4). Mean interval to diagnosis of PCNSL after diagnosis of systemic NHL was 12 months (range 7-18). In 4/6 patients in whom genetic analysis could be performed, the PCNSL and NHL differed. Treatment utilized high-dose methotrexate and rituximab (immunochemotherapy) followed in patients with a radiographic complete response by autologous peripheral stem cell transplant (ASCT) with total body irradiation (TBI) and multi-agent conditioning chemotherapy (BEAM: carmustine, etoposide, cytarabine, melphalan). 5/6 patients had a radiographic complete response to immunochemotherapy and were treated with ASCT. 4/5 patients were free of disease following ASCT with a mean follow-up of 3 years (range 0.5-4 years). There were no toxic deaths and all patients transplanted successfully engrafted within 28 days (mean 18). Using a treatment paradigm similar to that utilized for recurrent systemic NHL (induction chemotherapy followed by ASCT) for PCNSL occurring metachronously after successful treatment of systemic NHL appears safe and effective.
C1 Univ Washington, Dept Neurol & Neurol Surg, Fred Hutchinson Canc Res Ctr, Div Neurooncol,Seattle Canc Care Alliance, Seattle, WA 98109 USA.
C3 University of Washington; University of Washington Seattle; Seattle
   Cancer Care Alliance; Fred Hutchinson Cancer Center
RP Chamberlain, MC (corresponding author), Univ Washington, Dept Neurol & Neurol Surg, Fred Hutchinson Canc Res Ctr, Div Neurooncol,Seattle Canc Care Alliance, 825 Eastlake Ave E,MS G-4940, Seattle, WA 98109 USA.
EM chambemc@u.washington.edu
CR Abrey LE, 2003, J CLIN ONCOL, V21, P4151, DOI 10.1200/JCO.2003.05.024
   Abrey LE, 2000, J CLIN ONCOL, V18, P3144, DOI 10.1200/JCO.2000.18.17.3144
   Batchelor T, 2006, J CLIN ONCOL, V24, P1281, DOI 10.1200/JCO.2005.04.8819
   Batchelor T, 2003, J CLIN ONCOL, V21, P1044, DOI 10.1200/JCO.2003.03.036
   Chamberlain MC, 2010, NEURO-ONCOLOGY, V12, P736, DOI 10.1093/neuonc/noq011
   DeAngelis LM, 2002, J CLIN ONCOL, V20, P4643, DOI 10.1200/JCO.2002.11.013
   Ferreri AJM, 2006, NEUROLOGY, V66, P1435, DOI 10.1212/01.wnl.0000210464.94122.e1
   Fisher B, 2005, J NEURO-ONCOL, V74, P201, DOI 10.1007/s11060-004-6596-9
   Gavrilovic IT, 2006, J CLIN ONCOL, V24, P4570, DOI 10.1200/JCO.2006.06.6910
   Gisselbrecht C, 2010, J CLIN ONCOL, V28, P4184, DOI 10.1200/JCO.2010.28.1618
   Haarer CF, 2006, ARCH PATHOL LAB MED, V130, P1819
   Herrlinger U, 2002, ANN NEUROL, V51, P247, DOI 10.1002/ana.10102
   Hoang-Xuan K, 2003, J CLIN ONCOL, V21, P2726, DOI 10.1200/JCO.2003.11.036
   Illerhaus G, 2006, J CLIN ONCOL, V24, P3865, DOI 10.1200/JCO.2006.06.2117
   Jahnke K, 2006, J CLIN ONCOL, V24, P4754, DOI 10.1200/JCO.2006.06.7165
   MACDONALD DR, 1990, J CLIN ONCOL, V8, P1277, DOI 10.1200/JCO.1990.8.7.1277
   Nademanee A, 2009, EXPERT REV HEMATOL, V2, P425, DOI 10.1586/ehm.09.24
   NELSON DF, 1992, INT J RADIAT ONCOL, V23, P9, DOI 10.1016/0360-3016(92)90538-S
   NEUWELT EA, 1991, J CLIN ONCOL, V9, P1580, DOI 10.1200/JCO.1991.9.9.1580
   Oliansky DM, 2011, BIOL BLOOD MARROW TR, V17, P20, DOI 10.1016/j.bbmt.2010.07.008
   Plotkin SR, 2004, CLIN CANCER RES, V10, P5643, DOI 10.1158/1078-0432.CCR-04-0159
   Poortmans PMP, 2003, J CLIN ONCOL, V21, P4483, DOI 10.1200/JCO.2003.03.108
   Rodrigues CA, 2011, CURR HEMATOL MALIG R, V6, P47, DOI 10.1007/s11899-010-0075-5
   Shah GD, 2007, J CLIN ONCOL, V25, P4730, DOI 10.1200/JCO.2007.12.5062
   Soussain C, 2001, J CLIN ONCOL, V19, P742, DOI 10.1200/JCO.2001.19.3.742
NR 25
TC 4
Z9 4
U1 0
U2 6
PU SPRINGER
PI NEW YORK
PA 233 SPRING ST, NEW YORK, NY 10013 USA
SN 0167-594X
J9 J NEURO-ONCOL
JI J. Neuro-Oncol.
PD MAY
PY 2013
VL 113
IS 1
BP 27
EP 32
DI 10.1007/s11060-013-1085-7
PG 6
WC Oncology; Clinical Neurology
WE Science Citation Index Expanded (SCI-EXPANDED)
SC Oncology; Neurosciences & Neurology
GA 135PL
UT WOS:000318300700003
PM 23456654
DA 2024-06-03
ER

PT J
AU Osmani, AH
   Masood, N
AF Osmani, Asif Husain
   Masood, Nehal
TI Temozolomide for Relapsed Primary CNS Lymphoma
SO JCPSP-JOURNAL OF THE COLLEGE OF PHYSICIANS AND SURGEONS PAKISTAN
LA English
DT Article
DE Primary CNS lymphoma (PCNSL); Temozolomide (TMZ); High dose methotrexate
   (HD MTX)
ID NERVOUS-SYSTEM LYMPHOMA
AB Primary CNS lymphoma (PCNSL) is an aggressive form of non-Hodgkin's lymphoma that accounts for 3% of all primary brain tumours. No clear risk factors for PCNSL in immunocompetent patients are known. The disease is more common in men and in elderly persons. Patients with AIDS who have low CD4+ counts are at the greatest risk for PCNSL. Virtually all PCNSLs in patients with AIDS express an Epstein-Barr virus (EBV)-related genome. PCNSL is less frequently associated with EBV in patients without AIDS. A 42 years old gentleman diagnosed with primary CNS lymphoma with negative serological test for human immunodeficiency virus was initially treated with Modified De Angelis protocol relapsed after treatment. He underwent gamma knife stereotactic surgery which lead to further deterioration clinically and progression of disease on imaging. Later, he was treated with salvage high dose methotrexate, but after completion of six cycles there was a radiological progression of disease. Relapsed disease was further treated with a single agent temozolomide and the disease went in remission.
C1 [Osmani, Asif Husain; Masood, Nehal] Aga Khan Univ Hosp, Dept Med, Sect Haematol Oncol, Karachi, Pakistan.
C3 Aga Khan University
RP Osmani, AH (corresponding author), DHA, House 76-11,14th St,Phase 6, Karachi, Pakistan.
EM asif.osmani@aku.edu
OI Osmani, Asif/0000-0003-0254-766X
CR Abrey LE, 1998, J CLIN ONCOL, V16, P859, DOI 10.1200/JCO.1998.16.3.859
   Batchelor T, 2003, J CLIN ONCOL, V21, P1044, DOI 10.1200/JCO.2003.03.036
   Ferreri AJM, 2000, ANN ONCOL, V11, P927, DOI 10.1023/A:1008376412784
   Ferreri AJM, 2002, NEUROLOGY, V58, P1513, DOI 10.1212/WNL.58.10.1513
   Gerstner ER, 2010, ARCH NEUROL-CHICAGO, V67, P291, DOI 10.1001/archneurol.2010.3
   Herrlinger U, 2002, NEUROLOGY, V58, P1573, DOI 10.1212/WNL.58.10.1573
   Plotkin SR, 2004, CLIN CANCER RES, V10, P5643, DOI 10.1158/1078-0432.CCR-04-0159
   Reni M, 2007, BRIT J CANCER, V96, P864, DOI 10.1038/sj.bjc.6603660
   Reni M, 1999, BRIT J CANCER, V79, P530, DOI 10.1038/sj.bjc.6690083
   Schlegel Uwe, 2009, Ther Adv Neurol Disord, V2, P93, DOI 10.1177/1756285608101222
NR 10
TC 4
Z9 4
U1 0
U2 0
PU COLL PHYSICIANS & SURGEONS PAKISTAN
PI KARACHI
PA SEVENTH CENTRAL ST, DEFENCE HOUSING AUTHORITY, KARACHI, 75500, PAKISTAN
SN 1022-386X
EI 1681-7168
J9 JCPSP-J COLL PHYSICI
JI JCPSP-J. Coll. Physicians Surg.
PD SEP
PY 2012
VL 22
IS 9
BP 594
EP 595
PG 2
WC Medicine, General & Internal
WE Science Citation Index Expanded (SCI-EXPANDED)
SC General & Internal Medicine
GA 014LG
UT WOS:000309376600013
PM 22980617
DA 2024-06-03
ER

PT J
AU Zhu, JQ
   Hao, NX
   Bao, WQ
   Wu, XR
AF Zhu, Jing-Qi
   Hao, Nan-Xin
   Bao, Wei-Qun
   Wu, Xiang-Ru
TI Multiple calcified primary central nervous system lymphoma with
   immunodeficiency in a child
SO WORLD JOURNAL OF PEDIATRICS
LA English
DT Article
DE calcification; immunodeficiency; primary central nervous system lymphoma
ID PRIMARY CNS LYMPHOMA; RADIOGRAPHIC FINDINGS
AB Background: Multiple calcified primary central nervous system lymphoma (PCNSL) is extremely rare in childhood.
   Methods: We report a 4-year-old boy suffering from multiple calcified B-cell lymphoma in the brain with immunodeficiency.
   Results: The boy had a history of walking weakness and seizure for 4 months. The serum levels of immunoglobulin G, A and M were decreased. Brain MRI showed multiple lesions which had ring enhancement. CT showed calcification in all of the lesions. The boy was firstly misdiagnosed with multiple chronic brain abscesses. Pathological analysis of biopsy confirmed the diagnosis of anaplastic diffuse large B-cell lymphoma.
   Conclusion: PCNSL should be included in the differential diagnosis of intracranial mass with calcification.
C1 [Bao, Wei-Qun] Shanghai Jiao Tong Univ, Xin Hua Hosp, Dept Pediat, Sch Med, Shanghai 200092, Peoples R China.
   [Wu, Xiang-Ru] Shanghai Jiao Tong Univ, Xin Hua Hosp, Dept Pathol, Sch Med, Shanghai 200092, Peoples R China.
   [Zhu, Jing-Qi; Hao, Nan-Xin] Tongji Univ, Sch Med, Dept Radiol, East Hosp, Shanghai 200120, Peoples R China.
C3 Shanghai Jiao Tong University; Shanghai Jiao Tong University; Tongji
   University
RP Bao, WQ (corresponding author), Shanghai Jiao Tong Univ, Xin Hua Hosp, Dept Pediat, Sch Med, Shanghai 200092, Peoples R China.
EM melvine0305@sina.com
FU Pudong New District Health System Medical Talent Program [PWRq2008-14]
FX This study was supported by a grant from the Pudong New District Health
   System Medical Talent Program (No. PWRq2008-14).
CR Abla O, 2006, PEDIATR BLOOD CANCER, V47, P880, DOI 10.1002/pbc.20736
   Bhagavathi S, 2008, ARCH PATHOL LAB MED, V132, P1830, DOI 10.1043/1543-2165-132.11.1830
   Coulon A, 2002, EUR RADIOL, V12, P329, DOI 10.1007/s003300101037
   Del Rio MS, 2008, REV NEUROL-FRANCE, V164, P569, DOI 10.1016/j.neurol.2008.04.001
   FINE HA, 1993, ANN INTERN MED, V119, P1093, DOI 10.7326/0003-4819-119-11-199312010-00007
   JACK CR, 1986, AM J ROENTGENOL, V146, P271, DOI 10.2214/ajr.146.2.271
   Jenkins CNJ, 1998, CLIN RADIOL, V53, P428, DOI 10.1016/S0009-9260(98)80271-7
   Kleinschmidt-DeMasters BK, 2008, J NEUROPATH EXP NEUR, V67, P1103, DOI 10.1097/NEN.0b013e31818beaea
   Liao WH, 2009, ACTA RADIOL, V50, P217, DOI 10.1080/02841850802616752
   Llobet MP, 2009, PEDIAT ALLERG IMM-UK, V20, P113, DOI 10.1111/j.1399-3038.2008.00744.x
   Makino K, 2007, ACTA NEUROCHIR, V149, P295, DOI 10.1007/s00701-006-1094-9
   Shiozawa Y, 2005, J PEDIAT HEMATOL ONC, V27, P561, DOI 10.1097/01.mph.0000184570.70222.c5
   Terae S, 1996, NEURORADIOLOGY, V38, P34, DOI 10.1007/BF00593213
NR 13
TC 4
Z9 4
U1 0
U2 0
PU ZHEJIANG UNIV SCH MEDICINE
PI HANGZHOU
PA CHILDRENS HOSPITAL, 57 ZHUGAN XIANG, HANGZHOU, 310003, PEOPLES R CHINA
SN 1708-8569
J9 WORLD J PEDIATR
JI World Journal of Pediatrics
PD AUG
PY 2011
VL 7
IS 3
BP 277
EP 279
DI 10.1007/s12519-011-0311-7
PG 3
WC Pediatrics
WE Science Citation Index Expanded (SCI-EXPANDED)
SC Pediatrics
GA 804FX
UT WOS:000293640800016
PM 21633850
DA 2024-06-03
ER

PT J
AU Kurzwelly, D
   Müller, CA
   Korfel, A
   Thiel, E
   Linnebank, M
   Weller, M
   Herrlinger, U
AF Kurzwelly, Delia
   Mueller, Claudia A.
   Korfel, Agnieszka
   Thiel, Eckhard
   Linnebank, Michael
   Weller, Michael
   Herrlinger, Ulrich
TI Primary CNS lymphoma and HLA class I and II alleles in a German cohort
   of immunocompetent patients
SO JOURNAL OF NEURO-ONCOLOGY
LA English
DT Article
DE alleles; HLA; immunocompetent patients; PCNSL
ID HUMAN-LEUKOCYTE ANTIGENS; ASSOCIATION; CARCINOMA; GLIOMA
AB Human leukocyte antigens (HLA) are involved in the regulation of immune response to infection and in malignant transformation. Several HLA alleles are associated with immunological or malignant diseases. The aim of the present study was to evaluate a potential association of HLA class I and II alleles with primary central nervous system lymphoma (PCNSL) in immunocompetent patients. We therefore analyzed particular HLA-A, HLA-B and HLA-DRB1 alleles in 82 PCNSL patients and compared the data to those in 327 population controls. No significant difference between these two groups was found using Pearson's chi(2) test. These data do not support the hypothesis that HLA alleles play a major role in the pathogenesis of PCNSL.
C1 [Kurzwelly, Delia; Herrlinger, Ulrich] Univ Bonn, Dept Neurol, Clin Neurol Unit, D-53105 Bonn, Germany.
   [Mueller, Claudia A.] Med Univ Clin, ZMF, Sect Transplantat Immunol & Immunohematol, D-72072 Tubingen, Germany.
   [Korfel, Agnieszka; Thiel, Eckhard] Charite Campus Benjamin Franklin, Dept Hematol & Oncol, D-12200 Berlin, Germany.
   [Linnebank, Michael; Weller, Michael] Univ Zurich, Dept Neurol, CH-8091 Zurich, Switzerland.
C3 University of Bonn; University of Hamburg; University Medical Center
   Hamburg-Eppendorf; Eberhard Karls University of Tubingen; Eberhard Karls
   University Hospital; Free University of Berlin; Humboldt University of
   Berlin; Charite Universitatsmedizin Berlin; University of Zurich
RP Herrlinger, U (corresponding author), Univ Bonn, Dept Neurol, Clin Neurol Unit, Sigmund Freud Str 25, D-53105 Bonn, Germany.
EM ulrich.herrlinger@ukb.uni-bonn.de
RI McDermott, Michael Francis/GZM-5330-2022
OI Weller, Michael/0000-0002-1748-174X
FU Deutsche Krebshilfe [70-2838-Th2]
FX This study was supported by a grant from the "Deutsche Krebshilfe"
   (grant no. 70-2838-Th2) to U. Herrlinger, A. Korfel, E. Thiel, and M.
   Weller.
CR Burt RD, 1996, CANCER EPIDEM BIOMAR, V5, P879
   Chatzipetrou MA, 1999, DIS COLON RECTUM, V42, P66, DOI 10.1007/BF02235184
   Diepstra A, 2005, LANCET, V365, P2216, DOI 10.1016/S0140-6736(05)66780-3
   Forsyth PA, 1996, HEMATOL ONCOL CLIN N, V10, P1125, DOI 10.1016/S0889-8588(05)70388-9
   Hodak E, 2001, BRIT J DERMATOL, V145, P974, DOI 10.1046/j.1365-2133.2001.04496.x
   Kötter I, 2001, TISSUE ANTIGENS, V58, P166, DOI 10.1034/j.1399-0039.2001.580304.x
   Linnebank M, 2004, BRIT J CANCER, V90, P1969, DOI 10.1038/sj.bjc.6601777
   Machulla HKG, 2003, CANCER EPIDEM BIOMAR, V12, P1438
   Machulla HKG, 2001, J NEURO-ONCOL, V52, P253, DOI 10.1023/A:1010612327647
   Manns A, 1998, J NATL CANCER I, V90, P617, DOI 10.1093/jnci/90.8.617
   Montesinos-Rongen M, 1999, AM J PATHOL, V155, P2077, DOI 10.1016/S0002-9440(10)65526-5
   NITTA T, 1994, NEUROSURG REV, V17, P211, DOI 10.1007/BF00418435
   Phan TG, 2000, NEURO-ONCOLOGY, V2, P229, DOI 10.1093/neuonc/2.4.229
NR 13
TC 4
Z9 4
U1 0
U2 1
PU SPRINGER
PI NEW YORK
PA 233 SPRING ST, NEW YORK, NY 10013 USA
SN 0167-594X
J9 J NEURO-ONCOL
JI J. Neuro-Oncol.
PD OCT
PY 2008
VL 90
IS 1
BP 53
EP 55
DI 10.1007/s11060-008-9630-5
PG 3
WC Oncology; Clinical Neurology
WE Science Citation Index Expanded (SCI-EXPANDED)
SC Oncology; Neurosciences & Neurology
GA 341HN
UT WOS:000258704900009
PM 18587537
OA Green Accepted
DA 2024-06-03
ER

PT J
AU Matsumoto, T
   Kumagai, J
   Hasegawa, M
   Tamaki, M
   Aoyagi, M
   Ohno, K
   Mizusawa, H
   Kitagawa, M
   Eishi, Y
   Koike, M
AF Matsumoto, Takashi
   Kumagai, Jiro
   Hasegawa, Maki
   Tamaki, Masashi
   Aoyagi, Masaru
   Ohno, Kikuo
   Mizusawa, Hidehiro
   Kitagawa, Masanobu
   Eishi, Yoshinobu
   Koike, Morio
TI Significant increase in the expression of matrix metalloproteinase 7 in
   primary CNS lymphoma
SO NEUROPATHOLOGY
LA English
DT Article
DE immunohistochemistry; matrix metalloproteinase; primary central nervous
   system lymphoma; quantitative RT-PCR
ID MATRIX METALLOPROTEINASES; TISSUE INHIBITORS; INVASION; METASTASIS;
   CANCER; CELLS; AIDS
AB The aim of this study is to compare the expression pattern of matrix metalloproteinases (MMP) in primary CNS lymphoma (PCNSL) with that of nodal lymphoma (NL). PCNSL possesses a characteristic pattern of brain infiltration, specifically, perivascular aggregation and destruction of the surrounding connective tissue. Hypotheses have been proposed that this infiltration pattern indicates the infiltration of lympoma cells from outside the CNS. However, the mechanism of this infiltration pattern has not been clearly explained. Here we performed quantitative analysis of mRNA expression of MMP1, 2, 3, 7 and 9 in lymphoma cells from 10 cases of PCNSL, all of which were diagnosed as diffuse large B-cell lymphoma (DLBCL), and 14 cases of nodal DLBCL. Immunohistochemistry was also performed for phenotyping of lymphoma cells and for examining the localization of MMPs. The expression level of MMP7 in PCNSL (median ratio to normal lymophocytes, 45.6) was significantly higher than the level in NL (median, 7.55). By contrast, the expression levels of MMP2 (median, 31.7) and MMP9 (median, 1.30) in PCNSL were significantly lower than those in NL (median, 120 and 16.5, respectively). The expression levels of MMP1 and MMP3 were very low and not different between PCNSL and NL (almost comparable to those in normal lymphocytes). Immunohistochemical phenotyping revealed that the frequency of non-germinal center type DLBCL was significantly higher in PCNSL than in NL. These results, notably the significantly increased expression of MMP7 in PCNSL, suggest the involvement of this MMP in the characteristic infiltration pattern of PCNSL. They also support the existing hypothesis that PCNSL and NL are of different origins.
C1 [Matsumoto, Takashi; Kumagai, Jiro; Eishi, Yoshinobu; Koike, Morio] Tokyo Med & Dent Univ, Bunkyo Ku, Dept Human Pathol, Tokyo 1138519, Japan.
   [Matsumoto, Takashi; Mizusawa, Hidehiro] Tokyo Med & Dent Univ, Dept Neurol & Neurol Sci, Tokyo 1138519, Japan.
   [Tamaki, Masashi; Aoyagi, Masaru; Ohno, Kikuo] Tokyo Med & Dent Univ, Dept Neurosurg, Tokyo 1138519, Japan.
   [Hasegawa, Maki; Kitagawa, Masanobu] Tokyo Med & Dent Univ, Dept Comprehens Pathol, Tokyo 1138519, Japan.
C3 Tokyo Medical & Dental University (TMDU); Tokyo Medical & Dental
   University (TMDU); Tokyo Medical & Dental University (TMDU); Tokyo
   Medical & Dental University (TMDU)
RP Kumagai, J (corresponding author), Tokyo Med & Dent Univ, Bunkyo Ku, Dept Human Pathol, 1-5-45 Yushima, Tokyo 1138519, Japan.
EM j.kuma.pth1@tmd.ac.jp
RI Eishi, Yoshinobu/N-3602-2017
OI Eishi, Yoshinobu/0000-0002-0521-1670
CR AHO R, 1993, ACTA NEUROPATHOL, V86, P71, DOI 10.1007/BF00454901
   Bramhall SR, 1997, J PATHOL, V182, P347, DOI 10.1002/(SICI)1096-9896(199707)182:3<347::AID-PATH848>3.0.CO;2-J
   Brand Karsten, 2002, Current Gene Therapy, V2, P255, DOI 10.2174/1566523024605564
   Camilleri-Broët S, 2006, BLOOD, V107, P190, DOI 10.1182/blood-2005-03-1024
   DEANGELIS LM, 1992, CANCER, V70, P1607, DOI 10.1002/1097-0142(19920915)70:6<1607::AID-CNCR2820700628>3.0.CO;2-J
   Gao ZH, 2006, MODERN PATHOL, V19, P533, DOI 10.1038/modpathol.3800554
   Gardner J, 2003, J NEUROSCI RES, V74, P801, DOI 10.1002/jnr.10835
   HOCHBERG FH, 1988, J NEUROSURG, V68, P835, DOI 10.3171/jns.1988.68.6.0835
   IGLESIASROZAS JR, 1991, CLIN NEUROPATHOL, V10, P65
   Jones L, 1999, ANN NY ACAD SCI, V880, P288, DOI 10.1111/j.1749-6632.1999.tb09533.x
   Kleiner DE, 1999, CANCER CHEMOTH PHARM, V43, pS42, DOI 10.1007/s002800051097
   KOSSAKOWSKA AE, 1993, ONCOL RES, V5, P19
   Kossakowska AE, 2000, LEUKEMIA LYMPHOMA, V39, P485, DOI 10.3109/10428190009113379
   Levicar N, 2003, ACTA NEUROCHIR, V145, P825, DOI 10.1007/s00701-003-0097-z
   Lin CH, 2006, CLIN CANCER RES, V12, P1152, DOI 10.1158/1078-0432.CCR-05-1699
   Livak KJ, 2001, METHODS, V25, P402, DOI 10.1006/meth.2001.1262
   Miwa S, 2002, CANCER, V94, P428, DOI 10.1002/cncr.10235
   NAKANO A, 1995, J NEUROSURG, V83, P298, DOI 10.3171/jns.1995.83.2.0298
   Ogawa M, 2005, HEPATO-GASTROENTEROL, V52, P875
   Schwartz GK, 1996, SEMIN ONCOL, V23, P316
   Sternlicht MD, 2001, ANNU REV CELL DEV BI, V17, P463, DOI 10.1146/annurev.cellbio.17.1.463
   StetlerStevenson M, 1997, BLOOD, V89, P1708, DOI 10.1182/blood.V89.5.1708.1708_1708_1715
   Sugita Y, 2004, PATHOL INT, V54, P659, DOI 10.1111/j.1440-1827.2004.01677.x
   TRAWEEK ST, 1998, RUSSELL RUBINSTEINS, V2, P195
   VanMeter TE, 2001, J NEURO-ONCOL, V53, P213, DOI 10.1023/A:1012280925031
   Wang FQ, 2006, CANCER LETT, V236, P292, DOI 10.1016/j.canlet.2005.05.042
   Yasui Wataru, 2005, Gastric Cancer, V8, P86, DOI 10.1007/s10120-005-0320-0
   Yu XF, 2006, HISTOL HISTOPATHOL, V21, P519, DOI 10.14670/HH-21.519
NR 28
TC 4
Z9 4
U1 0
U2 1
PU WILEY
PI HOBOKEN
PA 111 RIVER ST, HOBOKEN 07030-5774, NJ USA
SN 0919-6544
EI 1440-1789
J9 NEUROPATHOLOGY
JI Neuropathology
PD JUN
PY 2008
VL 28
IS 3
BP 277
EP 285
DI 10.1111/j.1440-1789.2007.00877.x
PG 9
WC Clinical Neurology; Neurosciences; Pathology
WE Science Citation Index Expanded (SCI-EXPANDED)
SC Neurosciences & Neurology; Pathology
GA 295HG
UT WOS:000255465000005
PM 18179407
DA 2024-06-03
ER

PT J
AU Calderon-Garciduenas, AL
   Pacheco-Calleros, J
   Castelan-Maldonado, E
   Nocedal-Rustrian, FC
AF Calderon-Garciduenas, A. L.
   Pacheco-Calleros, J.
   Castelan-Maldonado, E.
   Nocedal-Rustrian, F. C.
TI Primary lymphoma of the central nervous system: 20 years' experience in
   a referral hospital
SO REVISTA DE NEUROLOGIA
LA Spanish
DT Article
DE central nervous system; immunophenotype; lymphoma
ID PRIMARY CNS LYMPHOMA
AB Introduction. Primary central nervous system lymphomas (PCNSL) are rare neoplasms. Aim. To study the clinical aspects and the immuno-phenotype of all cases of PCNSL in a 20 years lapse in a referral hospital in Northeastern Mexico. Patients and methods. From January 1986 to December 2005 all PCNSL histologically confirmed were studied. Results. The primary lymphomas were 1% of malignant central nervous system neoplasms. 21 cases were studied (ages from 9-70 years) with male predominance (2:1). 24% patients had immuno-suppression. The more frequent clinical data were: papilledema (71%), headache (62%), paresis (48%) and seizures (33%). 33% of patients died during the first six months after diagnosis. The T lymphomas were 19% of cases and corresponded to small cell type. Conclusions. PCNSL are still a diagnostic challenge. Multicenter studies are required in order to determine the best treatment protocol.
C1 [Calderon-Garciduenas, A. L.; Pacheco-Calleros, J.; Castelan-Maldonado, E.] Hosp Especialidades Ctr Med La Raza, Dept Anat Patol, Monterrey, Neuva Leon, Mexico.
   [Nocedal-Rustrian, F. C.] Inst Mexicano Seguro Social, Ctr Med Noreste, Monterrey, Neuva Leon, Mexico.
C3 Instituto Mexicano del Seguro Social
RP Calderon-Garciduenas, AL (corresponding author), Hosp Especialidades Ctr Med La Raza, Dept Anat Patol, 25 CMNE IMSS Avda Lincoln Gonzalitos, Monterrey, Neuva Leon, Mexico.
EM acald911@hotmail.com
RI Calderon-Garcidueñas, Ana Laura/AAF-5737-2019
OI Calderon-Garciduenas, Ana Laura/0000-0002-2652-3825
CR Batara JF, 2003, CURR OPIN NEUROL, V16, P671, DOI 10.1097/00019052-200312000-00005
   Bessell EM, 2007, EUR J CANCER, V43, P1141, DOI 10.1016/j.ejca.2006.12.011
   Cerda-Flores RM, 2002, AM J HUM BIOL, V14, P429, DOI 10.1002/ajhb.10058
   Ekenel M, 2007, CURR NEUROL NEUROSCI, V7, P191, DOI 10.1007/s11910-007-0030-6
   Galor A, 2007, AM J OPHTHALMOL, V144, P45, DOI 10.1016/j.ajo.2007.03.057
   Gavrilovic Igor T, 2004, Curr Oncol Rep, V6, P388, DOI 10.1007/s11912-004-0065-7
   Gerstner E, 2007, EXPERT REV ANTICANC, V7, P689, DOI 10.1586/14737140.7.5.689
   Guinto-Balanzar Gerardo, 2005, Gac Med Mex, V141, P469
   Hao D, 1999, ANN ONCOL, V10, P65, DOI 10.1023/A:1008308313914
   Hochberg FH, 2007, NAT CLIN PRACT NEURO, V3, P24, DOI 10.1038/ncpneuro0395
   Karma A, 2007, OPHTHALMOLOGY, V114, P1372, DOI 10.1016/j.ophtha.2006.11.009
   Lima MA, 2007, EUR J NEUROL, V14, P598, DOI 10.1111/j.1468-1331.2007.01820.x
   Singh Arun D, 2005, Ophthalmol Clin North Am, V18, P199, DOI 10.1016/j.ohc.2004.08.009
   Yang Jium-Han, 2007, Acta Neurol Taiwan, V16, P92
   Zali A, 2007, ARCH IRAN MED, V10, P194
NR 15
TC 4
Z9 5
U1 0
U2 0
PU REVISTA DE NEUROLOGIA
PI BARCELONA
PA C/O CESAR VIGUERA, EDITOR, APDO 94121, 08080 BARCELONA, SPAIN
SN 0210-0010
EI 1576-6578
J9 REV NEUROLOGIA
JI Rev. Neurologia
PD JAN 16
PY 2008
VL 46
IS 2
BP 84
EP 88
DI 10.33588/rn.4602.2007507
PG 5
WC Clinical Neurology
WE Science Citation Index Expanded (SCI-EXPANDED)
SC Neurosciences & Neurology
GA 264ZL
UT WOS:000253328800005
PM 18247279
DA 2024-06-03
ER

PT J
AU Abrey, LE
   Panageas, KS
AF Abrey, Lauren E.
   Panageas, Katherine S.
TI Identifying and addressing barriers to the delivery of optimal therapy
   for primary central nervous system lymphoma in the broader community
SO LEUKEMIA & LYMPHOMA
LA English
DT Review
DE primary CNS lymphoma; treatment
ID PRIMARY CNS LYMPHOMA; NON-HODGKINS-LYMPHOMA; PHASE-II; CHEMOTHERAPY;
   SURVIVAL; METHOTREXATE; MULTICENTER; TRIAL; BRAIN; RADIOTHERAPY
AB Despite recent advances in the management of primary central nervous system lymphoma (PCNSL), recent population-based studies suggest that prognosis in the broader community has not improved substantially over the last 20 years. It is possible that this difference in outcome reflects a significant selection bias in the clinical series and trials reported. However, there is also preliminary evidence suggesting that patients in the community may not receive optimal management. There are many possible reasons that might account for disparities in care and outcome, but these have not been specifically addressed with regard to PCNSL. We have sought to elaborate some potential causes of these disparities; however, future studies are needed to identify and address specific barriers to care in the community.
C1 Mem Sloan Kettering Canc Ctr, Dept Neurol, New York, NY 10021 USA.
   Mem Sloan Kettering Canc Ctr, Dept Epidemiol & Biostat, New York, NY 10021 USA.
C3 Memorial Sloan Kettering Cancer Center; Memorial Sloan Kettering Cancer
   Center
RP Abrey, LE (corresponding author), Mem Sloan Kettering Canc Ctr, Dept Neurol, 1275 York Ave, New York, NY 10021 USA.
EM abreyl@mskcc.org
CR Abrey LE, 2000, J CLIN ONCOL, V18, P3144, DOI 10.1200/JCO.2000.18.17.3144
   Batchelor T, 2003, J CLIN ONCOL, V21, P1044, DOI 10.1200/JCO.2003.03.036
   DEANGELIS LM, 1992, J CLIN ONCOL, V10, P635, DOI 10.1200/JCO.1992.10.4.635
   DeAngelis LM, 2002, J CLIN ONCOL, V20, P4643, DOI 10.1200/JCO.2002.11.013
   EBY NL, 1988, CANCER-AM CANCER SOC, V62, P2461, DOI 10.1002/1097-0142(19881201)62:11<2461::AID-CNCR2820621135>3.0.CO;2-M
   FINE HA, 1993, ANN INTERN MED, V119, P1093, DOI 10.7326/0003-4819-119-11-199312010-00007
   FREILICH RJ, 1996, NEUROLOGY, V50, P1934
   HARDWIDGE C, 1990, CLIN NEUROPATHOL, V9, P217
   Herrlinger U, 2002, ANN NEUROL, V51, P247, DOI 10.1002/ana.10102
   Hewitt M., 1999, Ensuring Quality Cancer Care
   Hoang-Xuan K, 2003, J CLIN ONCOL, V21, P2726, DOI 10.1200/JCO.2003.11.036
   Korfel A, 2005, BRIT J HAEMATOL, V128, P177, DOI 10.1111/j.1365-2141.2004.05284.x
   MILLER DC, 1994, CANCER-AM CANCER SOC, V74, P1383, DOI 10.1002/1097-0142(19940815)74:4<1383::AID-CNCR2820740432>3.0.CO;2-1
   *NAT COMPR CANC NE, 2006, NCCN 2006 CENTR NERV
   NELSON DF, 1992, INT J RADIAT ONCOL, V23, P9, DOI 10.1016/0360-3016(92)90538-S
   O'Brien P, 2000, J CLIN ONCOL, V18, P519, DOI 10.1200/JCO.2000.18.3.519
   Olson JE, 2002, CANCER, V95, P1504, DOI 10.1002/cncr.10851
   ONEILL BP, 1995, INT J RADIAT ONCOL, V33, P663, DOI 10.1016/0360-3016(95)00207-F
   Panageas KS, 2005, CANCER-AM CANCER SOC, V104, P2466, DOI 10.1002/cncr.21481
   Sandor V, 1998, J CLIN ONCOL, V16, P3000, DOI 10.1200/JCO.1998.16.9.3000
   Schultz C, 1996, J CLIN ONCOL, V14, P556, DOI 10.1200/JCO.1996.14.2.556
   Shenkier TN, 2005, CANCER, V103, P1008, DOI 10.1002/cncr.20868
   Wu HG, 1999, J KOREAN MED SCI, V14, P565, DOI 10.3346/jkms.1999.14.5.565
NR 23
TC 4
Z9 4
U1 0
U2 0
PU TAYLOR & FRANCIS LTD
PI ABINGDON
PA 4 PARK SQUARE, MILTON PARK, ABINGDON OX14 4RN, OXON, ENGLAND
SN 1042-8194
J9 LEUKEMIA LYMPHOMA
JI Leuk. Lymphoma
PD DEC
PY 2006
VL 47
IS 12
BP 2449
EP 2452
DI 10.1080/10428190600881272
PG 4
WC Oncology; Hematology
WE Science Citation Index Expanded (SCI-EXPANDED)
SC Oncology; Hematology
GA 117IN
UT WOS:000242866700009
PM 17169791
DA 2024-06-03
ER

PT J
AU Kunishio, K
   Nagao, S
AF Kunishio, Katsuzo
   Nagao, Seigo
TI Prognostic implication of p27 expression in primary central nervous
   system lymphoma
SO BRAIN TUMOR PATHOLOGY
LA English
DT Article
DE primary central nervous system lymphoma; p27; MIB-1; prognosis
ID DEPENDENT KINASE INHIBITOR; CELL-CYCLE; P27(KIP1) EXPRESSION;
   BREAST-CANCER; CDK INHIBITOR; MICE LACKING; HYPERPLASIA; SURVIVAL;
   P27/KIP1; GROWTH
AB To clarify the role of p27/Kip1 (p27) in primary central nervous system lymphomas (PCNSLs), we examined p27 expression by immunohistochemical methods in a series of 22 patients with PCNSL. We attempted to correlate the expression of p27 with proliferation potential and prognosis. Although the MIB-1 labeling index (LI) was lower in tumors with low p27 expression (26.7% +/- 17.2% vs 38.1% +/- 16.3%) it was not significantly different from that of tumors with high p27 expression (P = 0.1253). Survival analysis revealed that high p27 expression was significantly associated with poorer overall prognosis (P = 0.0011); however, the MIB-1 LI were not associated with prognosis. Our results suggest p27 as a predictor of prognosis in patients with PCNSL.
C1 Kagawa Univ, Dept Neurosurg Surg, Kagawa, Japan.
C3 Kagawa University
RP Kunishio, K (corresponding author), Kawasaki Hosp, Kawasaki Med Sch, Dept Neurosurg, 2-1-80 Nakasange, Okayama 7008505, Japan.
EM k.kunisho@kawasaki-hp.jp
CR AHO R, 1995, J NEUROPATH EXP NEUR, V54, P826, DOI 10.1097/00005072-199511000-00009
   Coats S, 1996, SCIENCE, V272, P877, DOI 10.1126/science.272.5263.877
   Erlanson M, 1998, BLOOD, V92, P770
   Esposito V, 1997, CANCER RES, V57, P3381
   Fero ML, 1996, CELL, V85, P733, DOI 10.1016/S0092-8674(00)81239-8
   Fredersdorf S, 1997, P NATL ACAD SCI USA, V94, P6380, DOI 10.1073/pnas.94.12.6380
   KAWAMATA N, 1995, CANCER RES, V55, P2266
   Kiyokawa H, 1996, CELL, V85, P721, DOI 10.1016/S0092-8674(00)81238-6
   Kolar Z, 2000, J PATHOL, V190, P604, DOI 10.1002/(SICI)1096-9896(200004)190:5<604::AID-PATH561>3.0.CO;2-P
   Lloyd RV, 1997, AM J PATHOL, V150, P401
   Mizumatsu S, 1999, CLIN CANCER RES, V5, P551
   Mori M, 1997, NAT MED, V3, P593, DOI 10.1038/nm0697-593
   Nakayama K, 1996, CELL, V85, P707, DOI 10.1016/S0092-8674(00)81237-4
   OI CF, 2006, LEUKEMIA RES, V30, P153
   PAGANO M, 1995, SCIENCE, V269, P682, DOI 10.1126/science.7624798
   POLYAK K, 1994, GENE DEV, V8, P9, DOI 10.1101/gad.8.1.9
   Quintanilla-Martinez L, 1998, AM J PATHOL, V153, P175, DOI 10.1016/S0002-9440(10)65558-7
   Rassidakis GZ, 2003, CLIN CANCER RES, V9, P1121
   Sáez AI, 1999, BRIT J CANCER, V80, P1427, DOI 10.1038/sj.bjc.6690539
   SanchezBeato M, 1997, AM J PATHOL, V151, P151
   Spirin KS, 1996, CANCER RES, V56, P2400
   Vrhovac R, 1998, BLOOD, V91, P4694, DOI 10.1182/blood.V91.12.4694.412k09_4694_4700
NR 22
TC 4
Z9 7
U1 0
U2 0
PU SPRINGER TOKYO
PI TOKYO
PA 3-3-13, HONGO, BUNKYO-KU, TOKYO, 113-0033, JAPAN
SN 1433-7398
J9 BRAIN TUMOR PATHOL
JI Brain Tumor Pathol.
PY 2006
VL 23
IS 2
BP 77
EP 81
DI 10.1007/s10014-006-0206-9
PG 5
WC Oncology; Clinical Neurology; Pathology
WE Science Citation Index Expanded (SCI-EXPANDED)
SC Oncology; Neurosciences & Neurology; Pathology
GA 112NN
UT WOS:000242533200002
PM 18095123
DA 2024-06-03
ER

PT J
AU Soussain, C
   Hoang-Xuan, K
   Doolittle, ND
AF Soussain, C
   Hoang-Xuan, K
   Doolittle, ND
TI New treatment approaches in primary central nervous system lymphoma
SO HEMATOLOGY-ONCOLOGY CLINICS OF NORTH AMERICA
LA English
DT Article
ID PRIMARY CNS LYMPHOMA; NON-HODGKINS-LYMPHOMA; B-CELL LYMPHOMA; HIGH-DOSE
   CHEMOTHERAPY; CEREBROSPINAL-FLUID; SODIUM THIOSULFATE; ELDERLY-PATIENTS;
   PHASE-I; RITUXIMAB; RADIOTHERAPY
AB A major advance in the treatment of primary central nervous system lymphoma (PCNSL) was made when the addition of chemotherapy to radiotherapy was shown to improve patient survival significantly. However, few chemotherapeutic agents are able to cross the blood-brain barrier. New therapeutic approaches in PCNSL are based on: the treatment of systemic non-Hodgkin's lymphomas with monoclonal antibodies and intensive chemotherapy followed by hematopoietic stem cell rescue, new chemotherapeutic agents with central nervous system penetration, or blood-brain barrier disruption to enhance drug delivery to the brain. This article discusses the rationale and results of these innovative approaches.
C1 Ctr Hosp Gen Meaux, F-77104 Meaux, France.
   Hop La Pitie Salpetriere, Serv Neurol Pr JY Delattre, F-75651 Paris, France.
   Oregon Hlth & Sci Univ, Dept Neurol, Portland, OR 97239 USA.
C3 Sorbonne Universite; Assistance Publique Hopitaux Paris (APHP); Hopital
   Universitaire Pitie-Salpetriere - APHP; Oregon Health & Science
   University
RP Ctr Hosp Gen Meaux, 6-8 Rue St Fiacre,BP 218, F-77104 Meaux, France.
EM carole-soussain@noos.fr
RI Hoang-Xuan, Khe/O-7527-2017
OI Hoang Xuan, Khe/0000-0003-4072-1999
CR Abrey LE, 2003, J CLIN ONCOL, V21, P4151, DOI 10.1200/JCO.2003.05.024
   Arellano-Rodrigo E, 2003, EUR J HAEMATOL, V70, P219, DOI 10.1034/j.1600-0609.2003.00045.x
   Baker SD, 1996, CANCER CHEMOTH PHARM, V37, P195
   BALIS FM, 1989, AM J PEDIAT HEMATOL, V11, P74
   BLAY JY, 1995, BLOOD, V86, P2922
   Cheng G, 2003, BONE MARROW TRANSPL, V31, P679, DOI 10.1038/sj.bmt.1703917
   Coiffier B, 2002, NEW ENGL J MED, V346, P235, DOI 10.1056/NEJMoa011795
   DeAngelis LM, 2002, J CLIN ONCOL, V20, P4643, DOI 10.1200/JCO.2002.11.013
   Doolittle ND, 2001, CLIN CANCER RES, V7, P493
   Enting RH, 2004, NEUROLOGY, V63, P901, DOI 10.1212/01.WNL.0000137050.43114.42
   Feugier P, 2004, ANN ONCOL, V15, P129, DOI 10.1093/annonc/mdh013
   Fischer L, 2004, NEUROLOGY, V62, P1885, DOI 10.1212/01.WNL.0000125334.16420.D4
   GRANT JW, 1992, BRAIN PATHOL, V2, P97, DOI 10.1111/j.1750-3639.1992.tb00677.x
   Haioun C, 2000, J CLIN ONCOL, V18, P3025, DOI 10.1200/JCO.2000.18.16.3025
   Harder H, 2004, NEUROLOGY, V62, P544, DOI 10.1212/WNL.62.4.544
   Harjunpää A, 2001, LEUKEMIA LYMPHOMA, V42, P731, DOI 10.3109/10428190109099335
   HEIDEMAN RL, 1989, CANCER RES, V49, P736
   Kemper EM, 2004, CANCER TREAT REV, V30, P415, DOI 10.1016/j.ctrv.2004.04.001
   Kraemer DF, 2001, NEUROSURGERY, V48, P1033, DOI 10.1097/00006123-200105000-00013
   McAllister LD, 2000, NEUROSURGERY, V46, P51, DOI 10.1093/neurosurgery/46.1.51
   Muldoon LL, 2000, CLIN CANCER RES, V6, P309
   NEUWELT EA, 1991, J CLIN ONCOL, V9, P1580, DOI 10.1200/JCO.1991.9.9.1580
   NEUWELT EA, 1989, IMPLICATIONS BLOOD B, P109
   Newlands ES, 1997, CANCER TREAT REV, V23, P35, DOI 10.1016/S0305-7372(97)90019-0
   ONEILL BP, 1995, J NEURO-ONCOL, V25, P67, DOI 10.1007/BF01054724
   Patte C, 2001, BLOOD, V97, P3370, DOI 10.1182/blood.V97.11.3370
   Pels H, 2003, J CLIN ONCOL, V21, P4489, DOI 10.1200/JCO.2003.04.056
   PHILIP T, 1995, NEW ENGL J MED, V333, P1540, DOI 10.1056/NEJM199512073332305
   PRZEPIORKA D, 1995, LEUKEMIA LYMPHOMA, V17, P427, DOI 10.3109/10428199509056853
   RENI M, 2004, EUR J HAEMATOL, V40, P1683
   Rubenstein JL, 2003, BLOOD, V101, P466, DOI 10.1182/blood-2002-06-1636
   Sarazin M, 1995, EUR J CANCER, V31A, P2003, DOI 10.1016/0959-8049(95)00345-2
   Schulz H, 2004, HAEMATOLOGICA, V89, P753
   SCHWECHHEIMER K, 1994, AM J SURG PATHOL, V18, P931, DOI 10.1097/00000478-199409000-00008
   SMITH QR, 2004, 10 ANN M NEW FRONT T
   Soussain C, 2001, J CLIN ONCOL, V19, P742, DOI 10.1200/JCO.2001.19.3.742
   TALHA MRZ, 1980, BRIT J CANCER, V41, P140, DOI 10.1038/bjc.1980.17
   Tyson RM, 2003, LEUKEMIA LYMPHOMA, V44, P627, DOI 10.1080/1042819021000055057
   Wong ET, 2004, CANCER-AM CANCER SOC, V101, P139, DOI 10.1002/cncr.20339
   Zhu HJ, 2003, ACTA PHARMACOL SIN, V24, P1143
NR 40
TC 4
Z9 7
U1 0
U2 1
PU W B SAUNDERS CO-ELSEVIER INC
PI PHILADELPHIA
PA 1600 JOHN F KENNEDY BOULEVARD, STE 1800, PHILADELPHIA, PA 19103-2899 USA
SN 0889-8588
EI 1558-1977
J9 HEMATOL ONCOL CLIN N
JI Hematol. Oncol. Clin. North Am.
PD AUG
PY 2005
VL 19
IS 4
BP 719
EP +
DI 10.1016/j.hoc.2005.05.007
PG 11
WC Oncology; Hematology
WE Science Citation Index Expanded (SCI-EXPANDED)
SC Oncology; Hematology
GA 959BL
UT WOS:000231491800009
PM 16083832
DA 2024-06-03
ER

PT J
AU Strik, HM
   Spreer, A
   Nagel, H
   Jacob, S
   Jung, W
   Kitze, B
   Bähr, M
AF Strik, HM
   Spreer, A
   Nagel, H
   Jacob, S
   Jung, W
   Kitze, B
   Bähr, M
TI Clinical response following adjuvant temozolomide in a patient with
   primary cerebral lymphoma
SO ANTICANCER RESEARCH
LA English
DT Article
DE temozolomide; CSF; CNS-lymphoma
ID PRIMARY CNS LYMPHOMA; NERVOUS-SYSTEM LYMPHOMA; HIGH-DOSE METHOTREXATE;
   PHASE-II; THERAPY; MULTICENTER; CHEMOTHERAPY; RADIOTHERAPY; SURVIVAL;
   CYCLOPHOSPHAMIDE
AB A 69-year-old female patient was treated for primary CNS-lymphoma (PCNSL) starting from August 2002. As her general condition allowed no high-dose methotrexate (MTX) therapy, radiotherapy was administered as a first-line treatment. CSF involvement could be managed by intrathecal Ara-C. Her general condition and cognitive status stabilized., but did not improve for 3 months. Therefore, oral chemotherapy with Temozolomide 200mg/m(2) was initiated. After two courses, which were tolerated without any problems, the patient's Karnofsky performance index had improved from 40% to 50%, the Mini-Mental Status rose from 16 to 27130. The CSF-cell count was elevated again to 23 cells/mul without signs of meningeal relapse. Unfortunately, the patient died unexpectedly front suspected pulmonary embolism. We conclude that adjuvant Temozolomide chemotherapy can improve the general condition and cognition in patients with PCNSL even when the general condition is poor. Long-term effects and neurotoxicity remain to be analysed in prospective trials, as well as the efficacy in leptomeningeal disease.
C1 Univ Gottingen, Dept Neurol, Bereich Humanmed, D-37099 Gottingen, Germany.
   Univ Gottingen, Dept Cytopathol, D-37099 Gottingen, Germany.
   Univ Gottingen, Dept Neuroradiol, D-37099 Gottingen, Germany.
   Univ Gottingen, Dept Hematol & Oncol, D-37099 Gottingen, Germany.
C3 University of Gottingen; University of Gottingen; University of
   Gottingen; University of Gottingen
RP Strik, HM (corresponding author), Univ Gottingen, Dept Neurol, Bereich Humanmed, D-37099 Gottingen, Germany.
EM herwig.strik@med.uni-goettingen.de
RI Baehr, Mathias/K-2188-2014
CR Abrey LE, 1998, J CLIN ONCOL, V16, P859, DOI 10.1200/JCO.1998.16.3.859
   DeAngelis L M, 2001, Curr Treat Options Oncol, V2, P309, DOI 10.1007/s11864-001-0024-6
   DeAngelis LM, 2002, J CLIN ONCOL, V20, P4643, DOI 10.1200/JCO.2002.11.013
   Ferreri AJM, 2002, NEUROLOGY, V58, P1513, DOI 10.1212/WNL.58.10.1513
   Herrlinger U, 2002, NEUROLOGY, V58, P1573, DOI 10.1212/WNL.58.10.1573
   Herrlinger U, 2002, ANN NEUROL, V51, P247, DOI 10.1002/ana.10102
   Herrlinger U, 2001, CANCER, V91, P130, DOI 10.1002/1097-0142(20010101)91:1<130::AID-CNCR17>3.0.CO;2-8
   Hoang-Xuan K, 2003, J CLIN ONCOL, V21, P2726, DOI 10.1200/JCO.2003.11.036
   LACHANCE DH, 1994, NEUROLOGY, V44, P1721, DOI 10.1212/WNL.44.9.1721
   Lerro KA, 2002, J NEURO-ONCOL, V59, P165, DOI 10.1023/A:1019682400415
   Mead GM, 2000, CANCER, V89, P1359, DOI 10.1002/1097-0142(20000915)89:6<1359::AID-CNCR21>3.0.CO;2-9
   O'Brien P, 2000, J CLIN ONCOL, V18, P519, DOI 10.1200/JCO.2000.18.3.519
   ONEILL BP, 1995, INT J RADIAT ONCOL, V33, P663, DOI 10.1016/0360-3016(95)00207-F
   Reni M, 2000, J NATL CANCER I, V92, P575, DOI 10.1093/jnci/92.7.575
   Stupp R, 2001, LANCET ONCOL, V2, P552, DOI 10.1016/S1470-2045(01)00489-2
   Treon SP, 1996, CLIN CHEM, V42, P1322
   van der Sanden GAC, 2002, CANCER, V94, P1548, DOI 10.1002/cncr.10357
NR 17
TC 4
Z9 4
U1 0
U2 2
PU INT INST ANTICANCER RESEARCH
PI ATHENS
PA EDITORIAL OFFICE 1ST KM KAPANDRITIOU-KALAMOU RD KAPANDRITI, PO BOX 22,
   ATHENS 19014, GREECE
SN 0250-7005
J9 ANTICANCER RES
JI Anticancer Res.
PD NOV-DEC
PY 2004
VL 24
IS 6
BP 4121
EP 4125
PG 5
WC Oncology
WE Science Citation Index Expanded (SCI-EXPANDED)
SC Oncology
GA 897OM
UT WOS:000227014500066
PM 15736462
DA 2024-06-03
ER

PT J
AU Murray, JM
   Morgello, S
AF Murray, JM
   Morgello, S
TI Polyomaviruses and primary central nervous system lymphomas
SO NEUROLOGY
LA English
DT Article
ID JC VIRUS; SIMIAN-VIRUS-40; SEQUENCES
AB The authors investigated the potential association of human primary CNS non-Hodgkin lymphoma (PCNSL) with polyomavirus in HIV-1 infected and uninfected individuals. Immunohistochemical analysis of CNS biopsies from 19 HIV-negative and 17 HIV-positive patients and PCR analysis of 12 HIV-negative and 14 HIV-positive patients revealed that the lymphomas were uniformly negative for polyomaviruses. The authors conclude that polyomaviruses are unlikely to be related to the pathogenesis of most PCNSL.
C1 Mt Sinai Sch Med, Dept Pathol, Div Neuropathol, New York, NY 11377 USA.
C3 Icahn School of Medicine at Mount Sinai
RP Murray, JM (corresponding author), Mt Sinai Sch Med, Dept Pathol, Div Neuropathol, Box 1143, New York, NY 11377 USA.
EM jacinta.murray@mssm.edu
RI S, M/JTT-7083-2023
FU NIMH NIH HHS [R24 MH597242] Funding Source: Medline
CR CHOI YW, 1988, MOL CELL BIOL, V8, P3382, DOI 10.1128/MCB.8.8.3382
   Croul S, 2003, J NEUROVIROL, V9, P173, DOI 10.1080/13550280390194055
   Del Valle L, 2004, J VIROL, V78, P3462, DOI 10.1128/JVI.78.7.3462-3469.2004
   DIAMANDOPOULOS GT, 1972, SCIENCE, V176, P173, DOI 10.1126/science.176.4031.173
   Gallia GL, 1997, J INFECT DIS, V176, P1603, DOI 10.1086/514161
   Gallia GL, 2001, J CLIN PATHOL-MOL PA, V54, P354, DOI 10.1136/mp.54.5.354
   RONGENMONTESINO.M, 2004, VIRCHOWS ARCH, V444, P436
   Shivapurkar N, 2002, LANCET, V359, P851, DOI 10.1016/S0140-6736(02)07921-7
   Vilchez RA, 2002, LANCET, V359, P817, DOI 10.1016/S0140-6736(02)07950-3
   Weggen S, 2000, BRAIN PATHOL, V10, P85
NR 10
TC 4
Z9 4
U1 0
U2 0
PU LIPPINCOTT WILLIAMS & WILKINS
PI PHILADELPHIA
PA 530 WALNUT ST, PHILADELPHIA, PA 19106-3621 USA
SN 0028-3878
J9 NEUROLOGY
JI Neurology
PD OCT 12
PY 2004
VL 63
IS 7
BP 1299
EP 1301
DI 10.1212/01.WNL.0000141847.50925.08
PG 3
WC Clinical Neurology
WE Science Citation Index Expanded (SCI-EXPANDED)
SC Neurosciences & Neurology
GA 861HV
UT WOS:000224408000032
PM 15477558
DA 2024-06-03
ER

PT J
AU Depil, S
   Coiteux, V
   Guillerm, G
   Gyan, E
   Bauters, F
   Fenaux, P
   Quesnel, B
AF Depil, S
   Coiteux, V
   Guillerm, G
   Gyan, E
   Bauters, F
   Fenaux, P
   Quesnel, B
TI Primary central nervous system lymphoma in immunocompetent adults: Poor
   results mainly associated with high treatment related toxicities
SO LEUKEMIA & LYMPHOMA
LA English
DT Article
DE lymphoma; nervous system; toxicity; chemotherapy
ID PRIMARY CEREBRAL LYMPHOMAS; NON-HODGKINS-LYMPHOMA; PRIMARY CNS LYMPHOMA;
   SURVIVAL; CHEMOTHERAPY
AB Treatment of primary central nervous system lymphoma (PCNSL) occurring in immunocompetent patients remains controversial but long-term survival has been reported in patients treated by chemotherapy regimens containing non-lipophilic drugs. We report 34 consecutive PCNSL patients treated at our institution by a chemotherapy regimen that combined drugs crossing and not crossing the blood-brain barrier. Early toxicity was high as 10 of 17 deaths that occurred within the first year of diagnosis were treatment related. Infections and thromboembolism were the main causes of toxicity. We concluded that the use of drugs of uncertain efficacy in these particularly fragile patients is questionable.
C1 CHU Lille, Serv Malad Sang, F-59037 Lille, France.
C3 Universite de Lille; CHU Lille
RP CHU Lille, Serv Malad Sang, 1 Pl Verdun, F-59037 Lille, France.
EM bquesnel@nordnet.fr
RI Quesnel, Bruno/D-5533-2018
OI Quesnel, Bruno/0000-0002-6563-2709; GYAN, Emmanuel/0000-0002-7651-9189
CR Abrey LE, 1998, J CLIN ONCOL, V16, P859, DOI 10.1200/JCO.1998.16.3.859
   Abrey LE, 2000, J CLIN ONCOL, V18, P3144, DOI 10.1200/JCO.2000.18.17.3144
   Albrecht KW, 2001, J NEURO-ONCOL, V53, P267, DOI 10.1023/A:1012287212388
   Blay JY, 1998, J CLIN ONCOL, V16, P864, DOI 10.1200/JCO.1998.16.3.864
   Blay JY, 2000, ANN ONCOL, V11, P39, DOI 10.1023/A:1008364612406
   BLAY JY, 1995, BLOOD, V86, P2922
   Cool V, 1996, HUM GENE THER, V7, P627, DOI 10.1089/hum.1996.7.5-627
   DeAngelis LM, 1999, J NEURO-ONCOL, V43, P249, DOI 10.1023/A:1006258619757
   Hänel M, 2001, ONKOLOGIE, V24, P491, DOI 10.1159/000055132
   Harjunpää A, 2001, LEUKEMIA LYMPHOMA, V42, P731, DOI 10.3109/10428190109099335
   Nasir S, 2000, ONCOLOGY-NY, V14, P228
   O'dwyer ME, 2000, LEUKEMIA LYMPHOMA, V39, P411, DOI 10.3109/10428190009065842
   O'Neill BP, 1999, INT J RADIAT ONCOL, V43, P559, DOI 10.1016/S0360-3016(98)00450-7
   Priller J, 2001, NAT MED, V7, P1356, DOI 10.1038/nm1201-1356
NR 14
TC 4
Z9 4
U1 0
U2 2
PU TAYLOR & FRANCIS LTD
PI ABINGDON
PA 2-4 PARK SQUARE, MILTON PARK, ABINGDON OR14 4RN, OXON, ENGLAND
SN 1042-8194
EI 1029-2403
J9 LEUKEMIA LYMPHOMA
JI Leuk. Lymphoma
PD SEP
PY 2002
VL 43
IS 9
BP 1819
EP 1822
DI 10.1080/1042819021000006420
PG 4
WC Oncology; Hematology
WE Science Citation Index Expanded (SCI-EXPANDED)
SC Oncology; Hematology
GA 587VD
UT WOS:000177663400016
PM 12685838
DA 2024-06-03
ER

PT J
AU Okamoto, S
   Kurimoto, M
   Hirashima, Y
   Hayashi, N
   Kuwayama, N
   Endo, S
   Okada, E
   Ishizawa, S
AF Okamoto, S
   Kurimoto, M
   Hirashima, Y
   Hayashi, N
   Kuwayama, N
   Endo, S
   Okada, E
   Ishizawa, S
TI Systemic non-Hodgkin lymphoma initially presented with visual
   disturbance due to intrasellar lymphoma - A case report
SO NEUROLOGICAL SURGERY
LA Japanese
DT Article
DE CNS lymphoma; systemic non-Hodgkin lymphoma
ID CENTRAL-NERVOUS-SYSTEM; EXPERIENCE
AB A case with systemic non-Hodgkin lymphoma involving the sella turcica and kidney is reported. A 69-year-old man presented with a progressive two month history of visual disturbance and headache. Neurological examination revealed bilateral visual disturbance and right optic atrophy. MRI showed a contrast-enhancing mass in the sella turcica. The tumor extended to the right optic nerve. Without extensive studies for systemic disease, the patient immediately underwent transsphenoidal surgery. The slightly firm, fibrous and vascular-rich tumor was subtotally removed. The histopathological examination revealed a malignant lymphoma, diffuse-large-cell type with B-cell phenotype. The postoperative course was uneventful and the patient's symptoms subsided gradually. The patient received radiation therapy and the tumor disappeared. Postoperative CT examinations of the abdomen and pelvis revealed a large mass at the upper portion of the left kidney. Ga-scan also suggested the mass to be consistent with the abdominal CT. However, the patient suddenly died of acute heart failure with unknown cause just before starting chemotherapy for systemic lymphoma.
   Patients presenting primary central nervous system lymphoma (PCNSL) may have systemic non-Hodgkin lymphoma. To exclude systemic non-Hodgkin lymphoma, systemic investigation is essential for the initial management of patients presenting PCNSL.
C1 Toyama Med & Pharmaceut Univ, Dept Neurosurg, Toyama, Japan.
   Toyama Med & Pharmaceut Univ, Dept Pathol, Toyama, Japan.
C3 University of Toyama; University of Toyama
CR BROWN MT, 1995, J NEURO-ONCOL, V23, P207, DOI 10.1007/BF01059952
   DEANGELIS LM, 1990, NEUROLOGY, V40, P80, DOI 10.1212/WNL.40.1.80
   HERMAN TS, 1979, CANCER-AM CANCER SOC, V43, P390, DOI 10.1002/1097-0142(197901)43:1<390::AID-CNCR2820430155>3.0.CO;2-U
   HOCHBERG FH, 1988, J NEUROSURG, V68, P835, DOI 10.3171/jns.1988.68.6.0835
   MILLER DC, 1994, CANCER-AM CANCER SOC, V74, P1383, DOI 10.1002/1097-0142(19940815)74:4<1383::AID-CNCR2820740432>3.0.CO;2-1
   ONEILL BP, 1995, J NEURO-ONCOL, V25, P67, DOI 10.1007/BF01054724
   RECHT L, 1988, AM J MED, V84, P425, DOI 10.1016/0002-9343(88)90262-8
NR 7
TC 4
Z9 5
U1 0
U2 2
PU IGAKU-SHOIN LTD
PI TOKYO
PA 5-24-3 HONGO BUNKYO-KU, TOKYO, 113 91, JAPAN
SN 0301-2603
J9 NEUROL SURG TOKYO
JI Neurol. Surg.
PD JAN
PY 2001
VL 29
IS 1
BP 59
EP 63
PG 5
WC Neurosciences; Surgery
WE Science Citation Index Expanded (SCI-EXPANDED)
SC Neurosciences & Neurology; Surgery
GA 410MG
UT WOS:000167443300007
PM 11218768
DA 2024-06-03
ER

PT J
AU LIANG, BC
   GRANT, R
   JUNCK, L
   SANDLER, HM
   PAPADOPOULOS, SM
   KAMINSKI, MS
   GREENBERG, HS
AF LIANG, BC
   GRANT, R
   JUNCK, L
   SANDLER, HM
   PAPADOPOULOS, SM
   KAMINSKI, MS
   GREENBERG, HS
TI PRIMARY CENTRAL-NERVOUS-SYSTEM LYMPHOMA - TREATMENT WITH MULTIAGENT
   SYSTEMIC AND INTRATHECAL CHEMOTHERAPY WITH RADIATION-THERAPY
SO INTERNATIONAL JOURNAL OF ONCOLOGY
LA English
DT Article
DE PRIMARY CENTRAL NERVOUS SYSTEM LYMPHOMA; TREATMENT; RADIATION THERAPY;
   MULTIAGENT CHEMOTHERAPY; INTRATHECAL CHEMOTHERAPY
ID PRIMARY CNS LYMPHOMA; GLUCOSE-METABOLISM; RADIOTHERAPY; METHOTREXATE;
   NECROSIS; TOXICITY; TUMORS
AB Nine patients with primary central nervous system lymphoma (PCNSL) were evaluated in a protocol of systemic and intrathecal chemotherapy and radiation therapy (RT). The median survival was 30 months; median time to recurrence was 14 months. Leukoencephalopathy developed in 7/9 patients, 6-12 months after combination therapy. 5/9 patients worsened cognitively 6-14 months after therapy; all developed leukoencephalopathy. The four patients who had an initial positive cytology or delayed CSF outflow did not worsen cognitively, although two developed leukoencephalopathy. The combination of chemotherapy and RT improves survival of patients with PCNSL; however, leukoencephalopathy and cognitive changes are frequent.
C1 UNIV MICHIGAN, MED CTR,DEPT NEUROL,1500 E MED CTR DR, 1914 TAUBMAN CTR,BOX 0316, ANN ARBOR, MI 48109 USA.
   UNIV MICHIGAN, MED CTR, DEPT RADIAT ONCOL, ANN ARBOR, MI 48109 USA.
   UNIV MICHIGAN, MED CTR, DEPT SURG, NEUROSURG SECT, ANN ARBOR, MI 48109 USA.
   UNIV MICHIGAN, MED CTR, DEPT INTERNAL MED, ANN ARBOR, MI 48109 USA.
   WESTERN GEN HOSP, DEPT CLIN NEUROSCI, NEUROL UNIT, EDINBURGH EH4 2XU, MIDLOTHIAN, SCOTLAND.
C3 University of Michigan System; University of Michigan; University of
   Michigan System; University of Michigan; University of Michigan System;
   University of Michigan; University of Michigan System; University of
   Michigan; University of Edinburgh
RI Grant, Robert/ABF-4430-2020
CR ALLEN JC, 1978, ANN NEUROL, V3, P441, DOI 10.1002/ana.410030515
   ALTENAU LL, 1977, ACTA NEUROL SCAND, V56, P508
   BURGER PC, 1981, CANCER-AM CANCER SOC, V48, P1318, DOI 10.1002/1097-0142(19810915)48:6<1318::AID-CNCR2820480612>3.0.CO;2-R
   DEANGELIS LM, 1990, NEUROLOGY, V40, P80, DOI 10.1212/WNL.40.1.80
   DEANGELIS LM, 1992, J CLIN ONCOL, V10, P635, DOI 10.1200/JCO.1992.10.4.635
   DJERASSI I, 1977, CANCER TREAT REP, V61, P691
   EBY NL, 1988, CANCER-AM CANCER SOC, V62, P2461, DOI 10.1002/1097-0142(19881201)62:11<2461::AID-CNCR2820621135>3.0.CO;2-M
   FENSTERMACHER JD, 1977, CANCER TREAT REP, V61, P519
   FEUN LG, 1984, CANCER-AM CANCER SOC, V54, P794, DOI 10.1002/1097-0142(19840901)54:5<794::AID-CNCR2820540503>3.0.CO;2-F
   FRENCH JD, 1984, CANCER, V54, P794
   GEYER JR, 1988, INT J RADIAT ONCOL, V15, P373
   GLASS JP, 1986, MEDICINE, V65, P154, DOI 10.1097/00005792-198605000-00003
   GREENHOUSE A, 1984, ARCH NEUROL-CHICAGO, V11, P618
   HENRY JM, 1974, CANCER, V34, P1293, DOI 10.1002/1097-0142(197410)34:4<1293::AID-CNCR2820340441>3.0.CO;2-P
   HOCHBERG FH, 1988, J NEUROSURG, V68, P835, DOI 10.3171/jns.1988.68.6.0835
   HOSSMANN KA, 1986, ACTA NEUROPATHOL, V69, P139, DOI 10.1007/BF00687050
   HWANG TL, 1985, NEUROLOGY, V35, P1475, DOI 10.1212/WNL.35.10.1475
   KUPFERBERG A, 1989, BIOCHIM BIOPHYS ACTA, V1013, P231, DOI 10.1016/0167-4889(89)90140-7
   LEE YY, 1986, CANCER-AM CANCER SOC, V57, P1473, DOI 10.1002/1097-0142(19860415)57:8<1473::AID-CNCR2820570807>3.0.CO;2-B
   NEUWELT EA, 1991, J CLIN ONCOL, V9, P1580, DOI 10.1200/JCO.1991.9.9.1580
   OGAWA T, 1988, J COMPUT ASSIST TOMO, V12, P290, DOI 10.1097/00004728-198803000-00019
   PATRONAS NJ, 1984, BRAIN RES, V291, P93, DOI 10.1016/0006-8993(84)90654-1
   PORTAIS JC, 1991, BIOCHIMIE, V73, P93, DOI 10.1016/0300-9084(91)90080-K
   RHODES CG, 1983, ANN NEUROL, V14, P614, DOI 10.1002/ana.410140604
   ROSENFELD SS, 1992, J NUCL MED, V33, P532
   ROTTENBERG DA, 1977, ANN NEUROL, V1, P339, DOI 10.1002/ana.410010406
   SHAPIRO WR, 1973, ARCH NEUROL-CHICAGO, V28, P96, DOI 10.1001/archneur.1973.00490200044005
   VERNY M, 1991, DEV NEUROSCI-BASEL, V13, P245, DOI 10.1159/000112168
   ZIEMAN W, 1982, P NATL ACAD SCI USA, V50, P626
NR 29
TC 4
Z9 4
U1 0
U2 0
PU SPANDIDOS PUBL LTD
PI ATHENS
PA POB 18179, ATHENS, 116 10, GREECE
SN 1019-6439
EI 1791-2423
J9 INT J ONCOL
JI Int. J. Oncol.
PD NOV
PY 1993
VL 3
IS 5
BP 1001
EP 1004
PG 4
WC Oncology
WE Science Citation Index Expanded (SCI-EXPANDED)
SC Oncology
GA MD194
UT WOS:A1993MD19400034
PM 21573465
DA 2024-06-03
ER

PT J
AU Lv, K
   Chen, HY
   Cao, X
   Du, P
   Chen, JW
   Liu, X
   Zhu, L
   Geng, DY
   Zhang, J
AF Lv, Kun
   Chen, Hongyi
   Cao, Xin
   Du, Peng
   Chen, Jiawei
   Liu, Xiao
   Zhu, Li
   Geng, Daoying
   Zhang, Jun
TI Development and validation of a machine learning algorithm for
   predicting diffuse midline glioma, H3 K27-altered, H3 K27 wild-type
   high-grade glioma, and primary CNS lymphoma of the brain midline in
   adults
SO JOURNAL OF NEUROSURGERY
LA English
DT Article
DE H3 K27-altered; brain; glioma; lymphoma; adult; magnetic resonance
   imaging; oncology
ID CENTRAL-NERVOUS-SYSTEM; MUTATION; FEATURES; TUMORS
AB OBJECTIVE Preoperative diagnosis of diffuse midline glioma, H3 K27-altered (DMG-A) and midline high-grade glioma without H3 K27 alteration (DMG-W), as well as midline primary CNS lymphoma (PCNSL) in adults, is challenging but crucial. The aim of this study was to develop a model for predicting these three entities using machine learning (ML) algorithms. METHODS Thirty-three patients with DMG-A, 35 with DMG-W, and 35 with midline PCNSL were retrospectively enrolled in the study. Radiomics features were extracted from contrast-enhanced T1-weighted MR images. Two radiologists evaluated the conventional MRI features of the tumors, such as shape. Patient age, tumor volume, and conventional MRI features were considered clinical features. The data set was randomly stratified into 70% training and 30% testing cohorts. Predictive models based on the clinical features, radiomics features, and integration of clinical and radiomics features were established through ML. The performances of the models were evaluated by calculating the area under the receiver operating characteristic curve, accuracy, sensitivity, and specificity. Subsequently, 10 patients with DMG-A, 10 with DMG-W, and 12 with PCNSL were enrolled from another institution to validate the established models. RESULTS The predictive models based on clinical features, radiomics features, and the integration of clinical and radiomics features through the support vector machine algorithm had the optimal accuracies in the training, testing, and validation cohorts, and the accuracies in the testing cohort were 0.871, 0.892, and 0.903, respectively. Age, 2 radiomics features, and 3 conventional MRI features were the 6 most significant features in the established integrated model. CONCLUSIONS The integrated prediction model established by ML provides high discriminatory accuracy for predicting DMG-A, DMG-W, and midline PCNSL in adults.
C1 [Lv, Kun; Cao, Xin; Du, Peng; Geng, Daoying; Zhang, Jun] Fudan Univ, Huashan Hosp, Dept Radiol, Shanghai, Peoples R China.
   [Chen, Jiawei] Fudan Univ, Huashan Hosp, Dept Neurosurg, Shanghai, Peoples R China.
   [Chen, Hongyi; Geng, Daoying; Zhang, Jun] Fudan Univ, Acad Engn & Technol, Shanghai, Peoples R China.
   [Liu, Xiao] Beijing Jiaotong Univ, Sch Comp & Informat Technol, Beijing, Peoples R China.
   [Zhu, Li] Shanghai Jiao Tong Univ, Shanghai Chest Hosp, Dept Radiol, Shanghai, Peoples R China.
   [Geng, Daoying] Fudan Univ, Huashan Hosp, Shanghai, Peoples R China.
C3 Fudan University; Fudan University; Fudan University; Beijing Jiaotong
   University; Shanghai Jiao Tong University; Fudan University
RP Geng, DY (corresponding author), Fudan Univ, Huashan Hosp, Shanghai, Peoples R China.
EM gdy_2019@163.com
RI Liu, Xiaohan/KBB-4246-2024; WEI, ZHEN/KHU-7176-2024; Liu,
   yuqing/KEI-3260-2024; Liu, Yilin/JWP-9153-2024
OI Liu, Xiaohan/0009-0009-5291-2494; Liu, Yilin/0000-0002-7581-3933
FU Affiliated Hospital of Xuzhou Medical University; National Key Ramp;D
   Program of China [2019YFC0120602]; Clinical Research Plan of SHDC
   [SHDC2020CR3020A]; Research Startup Fund of Huashan Hospital Fudan
   University [2021QD035]; Shanghai Sailing Program [22YF1405000]; Shanghai
   Municipal Commission of Science and Technology [22S31905300,
   22TS1400900]; Greater Bay Area Institute of Precision Medicine
   (Guangzhou) [KCH2310094]
FX We are very grateful to Dr. Zhang Haiyan from the Affiliated Hospital of
   Xuzhou Medical University for providing us with cases for external
   validation. This work was supported by the National Key R & amp;D
   Program of China (grant no. 2019YFC0120602) , the Clinical Research Plan
   of SHDC (grant no. SHDC2020CR3020A) , the Research Startup Fund of
   Huashan Hospital Fudan University (grant no. 2021QD035) , the Shanghai
   Sailing Program (grant no. 22YF1405000) , the Shanghai Municipal
   Commission of Science and Technology (grant nos. 22S31905300 and
   22TS1400900) , and the Greater Bay Area Institute of Precision Medicine
   (Guangzhou, grant no. KCH2310094) .
CR Aboian MS, 2017, AM J NEURORADIOL, V38, P795, DOI 10.3174/ajnr.A5076
   Banan R, 2021, PLOS ONE, V16, DOI 10.1371/journal.pone.0249647
   Batchelor TT, 2019, HEMATOL ONCOL, V37, P15, DOI 10.1002/hon.2598
   Citterio G, 2017, CRIT REV ONCOL HEMAT, V113, P97, DOI 10.1016/j.critrevonc.2017.03.019
   Cox RW, 1996, COMPUT BIOMED RES, V29, P162, DOI 10.1006/cbmr.1996.0014
   Daoud EV, 2018, J NEUROPATH EXP NEUR, V77, P302, DOI 10.1093/jnen/nly006
   Dong D, 2020, ANN ONCOL, V31, P912, DOI 10.1016/j.annonc.2020.04.003
   Funato K, 2014, SCIENCE, V346, P1529, DOI 10.1126/science.1253799
   Gillies RJ, 2016, RADIOLOGY, V278, P563, DOI 10.1148/radiol.2015151169
   Haldorsen IS, 2007, CANCER, V110, P1803, DOI 10.1002/cncr.22989
   Jung JS, 2019, NEURORADIOLOGY, V61, P313, DOI 10.1007/s00234-019-02154-8
   Juntu J, 2010, J MAGN RESON IMAGING, V31, P680, DOI 10.1002/jmri.22095
   Karremann M, 2018, NEURO-ONCOLOGY, V20, P123, DOI 10.1093/neuonc/nox149
   Küker W, 2005, J NEURO-ONCOL, V72, P169, DOI 10.1007/s11060-004-3390-7
   Kurokawa R, 2022, EUR RADIOL, V32, P3672, DOI 10.1007/s00330-021-08476-7
   Li Q, 2021, FRONT ONCOL, V11, DOI 10.3389/fonc.2021.646267
   Louis DN, 2021, NEURO-ONCOLOGY, V23, P1231, DOI 10.1093/neuonc/noab106
   Louis DN, 2018, ACTA NEUROPATHOL, V135, P639, DOI 10.1007/s00401-018-1826-y
   Lundberg SM, 2017, ADV NEUR IN, V30
   Meyronet D, 2017, NEURO-ONCOLOGY, V19, P1127, DOI 10.1093/neuonc/now274
   Pan CC, 2019, RADIOTHER ONCOL, V130, P172, DOI 10.1016/j.radonc.2018.07.011
   Paulson ES, 2008, RADIOLOGY, V249, P601, DOI 10.1148/radiol.2492071659
   Pedregosa F, 2011, J MACH LEARN RES, V12, P2825
   Qiu TM, 2020, J NEUROSURG, V133, P1662, DOI 10.3171/2019.9.JNS191920
   Sha Z, 2023, BRIT J NEUROSURG, V37, P1074, DOI 10.1080/02688697.2020.1856783
   Solomon DA, 2016, BRAIN PATHOL, V26, P569, DOI 10.1111/bpa.12336
   Su XR, 2020, NEURO-ONCOLOGY, V22, P393, DOI 10.1093/neuonc/noz184
   Suh CH, 2019, J MAGN RESON IMAGING, V50, P560, DOI 10.1002/jmri.26602
   Throckmorton P, 2020, NEUROLOGY, V95, pE1582, DOI 10.1212/WNL.0000000000010324
   van Griethuysen JJM, 2017, CANCER RES, V77, pE104, DOI 10.1158/0008-5472.CAN-17-0339
   Wu CQ, 2022, EUR RADIOL, V32, P1813, DOI 10.1007/s00330-021-08234-9
   Xia W, 2021, J MAGN RESON IMAGING, V53, P242, DOI 10.1002/jmri.27344
   Yang G, 2016, MAGN RESON MED, V75, P2505, DOI 10.1002/mrm.25845
NR 33
TC 3
Z9 3
U1 0
U2 6
PU AMER ASSOC NEUROLOGICAL SURGEONS
PI ROLLING MEADOWS
PA 5550 MEADOWBROOK DRIVE, ROLLING MEADOWS, IL 60008 USA
SN 0022-3085
EI 1933-0693
J9 J NEUROSURG
JI J. Neurosurg.
PD AUG
PY 2023
VL 139
IS 2
BP 393
EP 401
DI 10.3171/2022.11.JNS221544
PG 9
WC Clinical Neurology; Surgery
WE Science Citation Index Expanded (SCI-EXPANDED)
SC Neurosciences & Neurology; Surgery
GA P4ZR7
UT WOS:001050767600003
PM 36681946
DA 2024-06-03
ER

PT J
AU Rozenblum, L
   Galanaud, D
   Houillier, C
   Soussain, C
   Baptiste, A
   Belin, L
   Edeline, V
   Naggara, P
   Soret, M
   Causse-Lemercier, V
   Willems, L
   Choquet, S
   Ursu, R
   Hoang-Xuan, K
   Kas, A
AF Rozenblum, Laura
   Galanaud, Damien
   Houillier, Caroline
   Soussain, Carole
   Baptiste, Amandine
   Belin, Lisa
   Edeline, Veronique
   Naggara, Philippe
   Soret, Marine
   Causse-Lemercier, Valerie
   Willems, Lise
   Choquet, Sylvain
   Ursu, Renata
   Hoang-Xuan, Khe
   Kas, Aurelie
TI [18F]FDG PET-MRI provides survival biomarkers in primary central nervous
   system lymphoma in the elderly: an ancillary study from the BLOCAGE
   trial of the LOC network
SO EUROPEAN JOURNAL OF NUCLEAR MEDICINE AND MOLECULAR IMAGING
LA English
DT Article
DE PET; MRI; [18F]FDG; Primary central nervous system lymphoma; Outcome
   analysis
ID METABOLIC TUMOR VOLUME; PRIMARY CNS LYMPHOMA; IMMUNOCOMPETENT PATIENTS;
   PROGNOSTIC-SIGNIFICANCE; F-18-FDG PET/CT; DIFFUSION; DIFFERENTIATION;
   RECOMMENDATIONS; HODGKIN
AB PurposePrimary central nervous system lymphoma (PCNSL) incidence is rising among elderly patients, presenting challenges due to poor prognosis and treatment-related toxicity risks. This study explores the potential of combining [18F]fluorodeoxyglucose ([18F]FDG) PET scans and multimodal MRI for improving management in elderly patients with de novo PCNSL.MethodsImmunocompetent patients over 60 years with de novo PCNSL were prospectively enrolled in a multicentric study between January 2016 and April 2021. Patients underwent brain [18F]FDG PET-MRI before receiving high-dose methotrexate-based chemotherapy. Relationships between extracted PET (metabolic tumor volume (MTV), sum of MTV for up to five lesions (sumMTV), metabolic imaging lymphoma aggressiveness score (MILAS)) and MRI parameters (tumor contrast-enhancement size, cerebral blood volume (CBV), cerebral blood flow (CBF), apparent diffusion coefficient (ADC)) and treatment response and outcomes were analyzed.ResultsOf 54 newly diagnosed diffuse large B-cell PCNSL patients, 52 had positive PET and MRI with highly [18F]FDG-avid and contrast-enhanced disease (SUVmax: 27.7 [22.8-36]). High [18F]FDG uptake and metabolic volume were significantly associated with low ADCmean values and high CBF at baseline. Among patients, 69% achieved an objective response at the end of induction therapy, while 17 were progressive. Higher cerebellar SUVmean and lower sumMTV at diagnosis were significant predictors of complete response: 6.4 [5.7-7.7] vs 5.4 [4.5-6.6] (p = 0.04) and 5.5 [2.1-13.3] vs 15.9 [4.2-19.5] (p = 0.01), respectively. Two-year overall survival (OS) was 71%, with a median progression-free survival (PFS) of 29.6 months and a median follow-up of 37 months. Larger tumor volumes on PET or enhanced T1-weighted MRI were significant predictors of poorer OS, while a high MILAS score at diagnosis was associated with early death (< 1 year).ConclusionBaseline cerebellar metabolism and sumMTV may predict response to end of chemotherapy in PCNSL. Tumor volume and MILAS at baseline are strong prognostic factors.
C1 [Rozenblum, Laura; Naggara, Philippe; Soret, Marine; Causse-Lemercier, Valerie; Kas, Aurelie] Sorbonne Univ, Grp Hosp Pitie Salpetriere, APHP, Dept Nucl Med, Paris, France.
   [Rozenblum, Laura; Galanaud, Damien; Soret, Marine; Kas, Aurelie] Sorbonne Univ, LIB, INSERM, CNRS,Lab Imagerie Biomed, Paris, France.
   [Galanaud, Damien] Sorbonne Univ, Grp Hosp Pitie Salpetriere, APHP, Dept Neuroradiol, Paris, France.
   [Houillier, Caroline; Hoang-Xuan, Khe] Sorbonne Univ, Hop Univ Pitie Salpetriere Charles Foix, APHP, Inst Cerveau,Dept Neurol Mazarin 2,UMR S 1127,ICM, Paris, France.
   [Soussain, Carole] Inst Curie, Dept Hematol, F-75005 Paris, France.
   [Soussain, Carole] Univ PSL, Inst Curie, INSERM U932, F-75005 Paris, France.
   [Baptiste, Amandine; Belin, Lisa] Sorbonne Univ, Hop Univ Pitie Salpetriere Charles Foix, AP HP, Dept Publ Hlth,INSERM,Inst Pierre Louis Epidemiol, Paris, France.
   [Edeline, Veronique] Inst Curie, Dept Nucl Med, St Cloud, France.
   [Willems, Lise] Cochin Hosp, APHP, Dept Hematol, Paris, France.
   [Choquet, Sylvain] Sorbonne Univ, Dept Hematol, Grp Hosp Pitie Salpetriere, APHP, Paris, France.
   [Ursu, Renata] Hop St Louis, Assistance Publ Hop Paris AP HP, Serv Neurol, Paris, France.
C3 Assistance Publique Hopitaux Paris (APHP); Hopital Universitaire
   Pitie-Salpetriere - APHP; Universite Paris Cite; Hopital Universitaire
   Hotel-Dieu - APHP; Sorbonne Universite; Centre National de la Recherche
   Scientifique (CNRS); Institut National de la Sante et de la Recherche
   Medicale (Inserm); Sorbonne Universite; Sorbonne Universite; Assistance
   Publique Hopitaux Paris (APHP); Universite Paris Cite; Hopital
   Universitaire Hotel-Dieu - APHP; Hopital Universitaire Pitie-Salpetriere
   - APHP; Assistance Publique Hopitaux Paris (APHP); Hopital Universitaire
   Charles-Foix - APHP; Hopital Universitaire Pitie-Salpetriere - APHP;
   Universite Paris Cite; Hopital Universitaire Hotel-Dieu - APHP; Sorbonne
   Universite; UNICANCER; Universite PSL; Institut Curie; Universite PSL;
   UNICANCER; Institut Curie; Institut National de la Sante et de la
   Recherche Medicale (Inserm); Assistance Publique Hopitaux Paris (APHP);
   Hopital Universitaire Pitie-Salpetriere - APHP; Sorbonne Universite;
   Institut National de la Sante et de la Recherche Medicale (Inserm);
   Hopital Universitaire Charles-Foix - APHP; UNICANCER; Universite PSL;
   Institut Curie; Assistance Publique Hopitaux Paris (APHP); Hopital
   Universitaire Ambroise-Pare - APHP; Universite Paris Cite; Hopital
   Universitaire Hotel-Dieu - APHP; Hopital Universitaire Cochin - APHP;
   Assistance Publique Hopitaux Paris (APHP); Universite Paris Cite;
   Hopital Universitaire Hotel-Dieu - APHP; Hopital Universitaire
   Pitie-Salpetriere - APHP; Sorbonne Universite; Assistance Publique
   Hopitaux Paris (APHP); Universite Paris Cite; Hopital Universitaire
   Saint-Louis - APHP
RP Rozenblum, L (corresponding author), Sorbonne Univ, Grp Hosp Pitie Salpetriere, APHP, Dept Nucl Med, Paris, France.; Rozenblum, L (corresponding author), Sorbonne Univ, LIB, INSERM, CNRS,Lab Imagerie Biomed, Paris, France.
EM Laura.rozenblum@gmail.com
RI willems, lise/GVT-2489-2022
OI Ursu, Renata/0000-0003-0123-8937; Rozenblum, Laura/0000-0002-6306-8008;
   Belin, Lisa/0000-0002-7628-6629
CR Abrey LE, 2006, J CLIN ONCOL, V24, P5711, DOI 10.1200/JCO.2006.08.2941
   Abrey LE, 2005, J CLIN ONCOL, V23, P5034, DOI 10.1200/JCO.2005.13.524
   Albano D, 2018, ANN NUCL MED, V32, P532, DOI 10.1007/s12149-018-1274-8
   Barajas RF, 2010, AM J NEURORADIOL, V31, P60, DOI 10.3174/ajnr.A1750
   Barajas RF, 2021, NEURO-ONCOLOGY, V23, P1056, DOI 10.1093/neuonc/noab020
   Bauchet L, 2007, J NEURO-ONCOL, V84, P189, DOI 10.1007/s11060-007-9356-9
   Blasel S, 2018, J NEUROL, V265, P647, DOI 10.1007/s00415-018-8737-7
   Ceriani L, 2020, BLOOD ADV, V4, P1082, DOI 10.1182/bloodadvances.2019001201
   Cheson BD, 2014, J CLIN ONCOL, V32, P3059, DOI 10.1200/JCO.2013.54.8800
   Chiavazza C, 2018, BIOMED RES INT, V2018, DOI 10.1155/2018/3606970
   Curry LD, 2023, ANN HEMATOL, V102, P141, DOI 10.1007/s00277-022-05018-z
   Ferreri AJM, 2003, J CLIN ONCOL, V21, P266, DOI 10.1200/JCO.2003.09.139
   Fu F, 2021, EUR RADIOL, V31, P1863, DOI 10.1007/s00330-020-07296-5
   Godard F, 2022, MEDICINE, V101, DOI 10.1097/MD.0000000000028791
   Gupta Meetakshi, 2019, CNS Oncol, V8, pCNS46, DOI 10.2217/cns-2019-0016
   Gupta T, 2021, CL LYMPH MYELOM LEUK, V21, P497, DOI 10.1016/j.clml.2021.03.011
   Haldorsen IS, 2011, AM J NEURORADIOL, V32, P984, DOI 10.3174/ajnr.A2171
   Hanaoka K, 2010, ANN NUCL MED, V24, P707, DOI 10.1007/s12149-010-0415-5
   Hatzoglou V, 2018, J NEURO-ONCOL, V140, P351, DOI 10.1007/s11060-018-2960-z
   Hernández-Verdin I, 2023, ANN ONCOL, V34, P186, DOI 10.1016/j.annonc.2022.11.002
   Hoang-Xuan K, 2023, NEURO-ONCOLOGY, V25, P37, DOI 10.1093/neuonc/noac196
   Houillier C, 2020, NEUROLOGY, V94, pE1027, DOI 10.1212/WNL.0000000000008900
   Huntoon K, 2023, NEURORADIOL J, V36, P479, DOI 10.1177/19714009231154681
   Inoue A, 2019, INT J CLIN EXP PATHO, V12, P1457
   Kasenda B, 2013, J NUCL MED, V54, P184, DOI 10.2967/jnumed.112.108654
   Kawai N, 2010, ANN NUCL MED, V24, P335, DOI 10.1007/s12149-010-0356-z
   Krebs S, 2021, EUR J NUCL MED MOL I, V48, P3940, DOI 10.1007/s00259-021-05386-0
   Lauw MIS, 2020, DIAGNOSTICS, V10, DOI 10.3390/diagnostics10121076
   Mansour A, 2014, CANCER IMAGING, V14, DOI 10.1186/1470-7330-14-22
   Mohile NA, 2007, SEMIN RADIAT ONCOL, V17, P223, DOI 10.1016/j.semradonc.2007.02.008
   Morales-Martinez A, 2021, CANCERS, V13, DOI 10.3390/cancers13143479
   Morland D, 2022, FRONT MED-LAUSANNE, V9, DOI 10.3389/fmed.2022.913866
   Moskowitz AJ, 2017, BLOOD, V130, P2196, DOI 10.1182/blood-2017-06-788877
   Mutter JA, 2023, J CLIN ONCOL, V41, P1684, DOI 10.1200/JCO.22.00826
   Okuyucu K, 2018, REV ESP MED NUCL IMA, V37, P9, DOI 10.1016/j.remn.2017.06.003
   Ostergaard L, 1996, MAGN RESON MED, V36, P715, DOI 10.1002/mrm.1910360510
   Pyatigorskaya N, 2020, CURR OPIN NEUROL, V33, P430, DOI 10.1097/WCO.0000000000000841
   ROSEN BR, 1990, MAGNET RESON MED, V14, P249, DOI 10.1002/mrm.1910140211
   Rozenblum L, 2022, CANCERS, V14, DOI 10.3390/cancers14174071
   Sasayama T, 2012, NEURO-ONCOLOGY, V14, P368, DOI 10.1093/neuonc/nor203
   Slone HW, 2005, AM J ROENTGENOL, V184, P1679, DOI 10.2214/ajr.184.5.01841679
   Soret M, 2022, SCI REP-UK, V12, DOI 10.1038/s41598-022-18029-7
   Valles FE, 2013, AM J NEURORADIOL, V34, P35, DOI 10.3174/ajnr.A3165
   Vercellino L, 2020, BLOOD, V135, P1396, DOI 10.1182/blood.2019003526
   Voultsinou D, 2021, CLIN IMAG, V78, P1, DOI 10.1016/j.clinimag.2021.02.014
   Wei L, 2023, J NEURO-ONCOL, V163, P301, DOI 10.1007/s11060-023-04337-z
   You GL, 2022, EXPERT REV ANTICANC, V22, P763, DOI 10.1080/14737140.2022.2082948
   Zacharia TT, 2008, J NEUROIMAGING, V18, P411, DOI 10.1111/j.1552-6569.2007.00231.x
   Zhang D, 2010, KOREAN J RADIOL, V11, P269, DOI 10.3348/kjr.2010.11.3.269
   Zhou WY, 2018, EUR J RADIOL, V104, P26, DOI 10.1016/j.ejrad.2018.04.020
NR 50
TC 3
Z9 3
U1 0
U2 2
PU SPRINGER
PI NEW YORK
PA ONE NEW YORK PLAZA, SUITE 4600, NEW YORK, NY, UNITED STATES
SN 1619-7070
EI 1619-7089
J9 EUR J NUCL MED MOL I
JI Eur. J. Nucl. Med. Mol. Imaging
PD OCT
PY 2023
VL 50
IS 12
BP 3684
EP 3696
DI 10.1007/s00259-023-06334-w
EA JUL 2023
PG 13
WC Radiology, Nuclear Medicine & Medical Imaging
WE Science Citation Index Expanded (SCI-EXPANDED)
SC Radiology, Nuclear Medicine & Medical Imaging
GA T7IG1
UT WOS:001031459200002
PM 37462774
OA Green Submitted
DA 2024-06-03
ER

PT J
AU Wei, L
   Gao, YT
   Prochazka, KT
   Liu, RQ
   Wang, L
   Liu, BY
   He, YZ
   Bertero, L
   Pellerino, A
   Cassoni, P
   Tamagnone, L
   Deutsch, AJ
   Zhan, HE
   Lai, J
   Kim, SJ
   You, H
AF Wei, Li
   Gao, Yuting
   Prochazka, Katharina Theresa
   Liu, Rongqiu
   Wang, Liang
   Liu, Boyang
   He, Yingzhi
   Bertero, Luca
   Pellerino, Alessia
   Cassoni, Paola
   Tamagnone, Luca
   Deutsch, Alexander J.
   Zhan, Huien
   Lai, Jing
   Kim, Seok Jin
   You, Hua
TI A novel prognostic model based on pretreatment serum albumin and ECOG PS
   for primary CNS lymphoma: an international, multi-center study
SO JOURNAL OF NEURO-ONCOLOGY
LA English
DT Article
DE Primary central nervous system lymphoma; Albumin; Eastern Cooperative
   Oncology Group performance status (ECOG PS); Prognostic model;
   Multi-center study
ID B-CELL LYMPHOMA; NERVOUS-SYSTEM LYMPHOMA; HORMONE-BINDING GLOBULIN;
   CANCER-PATIENTS; INFLAMMATORY RESPONSE; SIGNIFICANT PREDICTOR; ANEMIA;
   HYPOALBUMINEMIA; CHEMOTHERAPY; RADIOTHERAPY
AB BackgroundSerum albumin has been demonstrated as prognostic parameter in non-Hodgkin lymphoma (NHL). Primary central nervous system lymphoma (PCNSL) is a rare extranodal NHL with highly aggressive behavior. In this study, we aimed at creating a novel prognostic model for PCNSL based on serum albumin levels.MethodsWe compared several commonly used laboratory nutritional parameters for predicting the survival of PCNSL patients using overall survival (OS) for outcome analysis and receiver operating characteristic curve analysis to determine the optimal cut-off values. Parameters associated with OS were evaluated by univariate and multivariate analyses. Independent prognostic parameters for OS were selected for risk stratification, including albumin <= 4.1 g/dL, ECOG PS > 1, and LLR > 166.8, which were associated with shorter OS; albumin > 4.1 g/dL, ECOG PS 0-1 and LLR <= 166.8, which were associated with longer OS, and five-fold cross-validation was used for evaluating predictive accuracy of identified prognostic model.ResultsBy univariate analysis, age, ECOG PS, MSKCC score, Lactate dehydrogenase-to-lymphocyte ratio (LLR), total protein, albumin, hemoglobin, and albumin to globulin ratio (AGR) resulted statistically associated with the OS of PCNSL. By multivariate analysis, albumin <= 4.1 g/dL, ECOG PS > 1, and LLR > 166.8 were confirmed to be significant predictors of inferior OS. We explored several PCNSL prognostic models based on albumin, ECOG PS and LLR with 1 point assigned to each parameter. Eventually, a novel and effective PCNSL prognostic model based on albumin and ECOG PS successfully classified patients into three risk groups with 5-year survival rates of 47.5%, 36.9%, and 11.9%, respectively.ConclusionsThe novel two-factor prognostic model based on albumin and ECOG PS we propose represents a simple but significant prognostic tool for assessing newly diagnosed patients with PCNSL.
C1 [Wei, Li] Chongqing Populat & Family Planning Sci & Technol, NHC Key Lab Birth Defects & Reprod Hlth, Chongqing, Peoples R China.
   [Wei, Li] Chongqing Hosp Tradit Chinese Med, Chongqing, Peoples R China.
   [Gao, Yuting; Liu, Rongqiu; You, Hua] Chongqing Med Univ, Dept Pediat Hematol & Oncol, Lab Excellence Syst Biomed Pediat Oncol, Childrens Hosp, 136 Zhongshan Second Rd, Chongqing 401122, Peoples R China.
   [Gao, Yuting; Liu, Rongqiu; You, Hua] Chongqing Med Univ, Natl Clin Res Ctr Child Hlth & Disorders, Chongqing Key Lab Pediat, Minist Educ,Key Lab Child Dev & Disorders,Childre, 136 Zhongshan Second Rd, Chongqing 401122, Peoples R China.
   [Prochazka, Katharina Theresa; Deutsch, Alexander J.] Med Univ Graz, Clin Dept Hematol, Auenbruggerpl 38, A-8010 Graz, Austria.
   [Wang, Liang] Capital Med Univ, Beijing Tongren Hosp, Dept Hematol, Beijing 100730, Peoples R China.
   [Liu, Boyang] Southern Med Univ, Educ Minist China Diag & Treatment Cerebrovasc Di, Guangdong Prov Key Lab Brain Funct Repair & Regen, Zhujiang Hosp,Dept Neurosurg Ctr,Neurosurg Inst G, Guangzhou 510282, Peoples R China.
   [He, Yingzhi] Southern Med Univ, Dept Hematol, ZhuJiang Hosp, Guangzhou, Peoples R China.
   [Bertero, Luca; Cassoni, Paola] Univ Turin, Dept Med Sci, Pathol Unit, Via Santena 7, I-10126 Turin, Italy.
   [Pellerino, Alessia] Univ Turin, Dept Neurooncol, Via Cherasco 15, I-10126 Turin, Italy.
   [Pellerino, Alessia] City Hlth & Sci Hosp, Via Cherasco 15, I-10126 Turin, Italy.
   [Tamagnone, Luca] Univ Cattolica Sacro Cuore, Dept Life Sci & Publ Hlth, I-10068 Rome, Italy.
   [Tamagnone, Luca] Fdn Policlin Univ A Gemelli IRCCS, I-10068 Rome, Italy.
   [Zhan, Huien; Lai, Jing] Jinan Univ, Affiliated Hosp 1, Dept Hematol, Guangzhou, Peoples R China.
   [Kim, Seok Jin] Sungkyunkwan Univ, Samsung Med Ctr, Dept Med, Div Hematol Oncol,Sch Med, 81 Irwon Ro, Seoul 06351, South Korea.
C3 Chongqing Medical University; Chongqing Medical University; Medical
   University of Graz; Capital Medical University; Southern Medical
   University - China; Southern Medical University - China; University of
   Turin; University of Turin; A.O.U. Citta della Salute e della Scienza di
   Torino; Catholic University of the Sacred Heart; IRCCS Policlinico
   Gemelli; Catholic University of the Sacred Heart; IRCCS Policlinico
   Gemelli; Jinan University; Sungkyunkwan University (SKKU); Samsung
   Medical Center
RP You, H (corresponding author), Chongqing Med Univ, Dept Pediat Hematol & Oncol, Lab Excellence Syst Biomed Pediat Oncol, Childrens Hosp, 136 Zhongshan Second Rd, Chongqing 401122, Peoples R China.; You, H (corresponding author), Chongqing Med Univ, Natl Clin Res Ctr Child Hlth & Disorders, Chongqing Key Lab Pediat, Minist Educ,Key Lab Child Dev & Disorders,Childre, 136 Zhongshan Second Rd, Chongqing 401122, Peoples R China.; Kim, SJ (corresponding author), Sungkyunkwan Univ, Samsung Med Ctr, Dept Med, Div Hematol Oncol,Sch Med, 81 Irwon Ro, Seoul 06351, South Korea.
EM kstwoh@skku.edu; youhua307@163.com
RI Pellerino, Alessia/AAB-3379-2022; YI, J/JJE-7713-2023; Pellerino,
   Alessia/K-6698-2019
OI Pellerino, Alessia/0000-0003-3243-0059; Pellerino,
   Alessia/0000-0003-3243-0059
CR Abrey LE, 1998, J CLIN ONCOL, V16, P859, DOI 10.1200/JCO.1998.16.3.859
   Adly L, 2006, INT J CANCER, V119, P2402, DOI 10.1002/ijc.22203
   Anagnostopoulos A, 2004, LEUKEMIA LYMPHOMA, V45, P2275, DOI 10.1080/10428190410001733772
   Arcaini L, 2006, BLOOD, V107, P4643, DOI 10.1182/blood-2005-11-4659
   Aviles A, 1995, Arch Med Res, V26, P31
   Bi XW, 2016, PEERJ, V4, DOI 10.7717/peerj.1742
   Camilleri-Broët S, 2006, BLOOD, V107, P190, DOI 10.1182/blood-2005-03-1024
   Cheson BD, 1999, J CLIN ONCOL, V17, P2454, DOI 10.1200/JCO.1999.17.8.2454
   Chihara D, 2009, LEUKEMIA LYMPHOMA, V50, P1999, DOI 10.3109/10428190903318311
   Corry J, 1998, INT J RADIAT ONCOL, V41, P615, DOI 10.1016/S0360-3016(97)00571-3
   Dalia S, 2014, ANN HEMATOL, V93, P1305, DOI 10.1007/s00277-014-2031-2
   DANGIO RG, 1994, ANN PHARMACOTHER, V28, P478, DOI 10.1177/106002809402800411
   DeAngelis LM, 2002, J CLIN ONCOL, V20, P4643, DOI 10.1200/JCO.2002.11.013
   Don BR, 2004, SEMIN DIALYSIS, V17, P432, DOI 10.1111/j.0894-0959.2004.17603.x
   Ferreri AJM, 2003, J CLIN ONCOL, V21, P266, DOI 10.1200/JCO.2003.09.139
   Furtner J, 2021, CANCERS, V13, DOI 10.3390/cancers13030566
   Gerds AT, 2015, LEUKEMIA LYMPHOMA, V56, P2491, DOI 10.3109/10428194.2015.1041393
   Gordon JN, 2005, QJM-INT J MED, V98, P779, DOI 10.1093/qjmed/hci127
   Hasenclever D, 1998, NEW ENGL J MED, V339, P1506, DOI 10.1056/NEJM199811193392104
   Hastie T., 2009, ser. Springer Series in Statistics, VVolume 2, DOI DOI 10.1007/978-0-387-84858-7
   HEINRICH PC, 1990, BIOCHEM J, V265, P621, DOI 10.1042/bj2650621
   HENNIG B, 1988, J NUTR, V118, P1586, DOI 10.1093/jn/118.12.1586
   Huang H, 2020, FRONT PHARMACOL, V11, DOI 10.3389/fphar.2020.593392
   Kassebaum NJ, 2014, BLOOD, V123, P615, DOI 10.1182/blood-2013-06-508325
   Kim SH, 2018, LEUKEMIA RES, V71, P100, DOI 10.1016/j.leukres.2018.07.014
   Knight K, 2004, AM J MED, V116, P11, DOI 10.1016/j.amjmed.2003.12.008
   Le M, 2019, ONCOLOGIST, V24, pE898, DOI 10.1634/theoncologist.2018-0629
   Li XY, 2015, ANN HEMATOL, V94, P57, DOI 10.1007/s00277-014-2167-0
   Liu CJ, 2020, CANCER MED-US, V9, P2134, DOI 10.1002/cam4.2872
   Manzano AMC, 2001, REV INVEST CLIN, V53, P152
   MCMILLAN DC, 1994, NUTRITION, V10, P232
   McMillan DC, 2001, NUTR CANCER, V39, P210, DOI 10.1207/S15327914nc392_8
   Meyer EJ, 2016, HORM METAB RES, V48, P359, DOI 10.1055/s-0042-108071
   Nagata A, 2020, HEMATOL ONCOL, V38, P309, DOI 10.1002/hon.2732
   Park S, 2014, NUTR CANCER, V66, P225, DOI 10.1080/01635581.2014.867065
   Phillips EH, 2014, CURR HEMATOL MALIG R, V9, P243, DOI 10.1007/s11899-014-0217-2
   Poortmans PMP, 2003, J CLIN ONCOL, V21, P4483, DOI 10.1200/JCO.2003.03.108
   Preston T, 1998, J NUTR, V128, P1355, DOI 10.1093/jn/128.8.1355
   Sawada N, 2010, CANCER SCI, V101, P2652, DOI 10.1111/j.1349-7006.2010.01721.x
   Seidel S, 2019, EXPERT REV ANTICANC, V19, P909, DOI 10.1080/14737140.2019.1677157
   Spivak JL, 2005, NAT REV CANCER, V5, P543, DOI 10.1038/nrc1648
   Tisdale MJ, 2002, NAT REV CANCER, V2, P862, DOI 10.1038/nrc927
   Troppan KT, 2015, EUR J HAEMATOL, V95, P538, DOI 10.1111/ejh.12529
   Wang N, 2020, LEUKEMIA LYMPHOMA, V61, P641, DOI 10.1080/10428194.2019.1686499
   Yuan XG, 2020, ANN HEMATOL, V99, P93, DOI 10.1007/s00277-019-03821-9
   Yue WQ, 2018, CLIN CHIM ACTA, V485, P316, DOI 10.1016/j.cca.2018.07.015
   Yuting Gao LW, FRONTIERS ONCOLOGY
   Zhou QJ, 2016, INT J HEMATOL, V104, P485, DOI 10.1007/s12185-016-2052-9
   Zhu YJ, 2011, INT J HEMATOL, V94, P178, DOI 10.1007/s12185-011-0898-4
NR 49
TC 3
Z9 3
U1 1
U2 8
PU SPRINGER
PI NEW YORK
PA ONE NEW YORK PLAZA, SUITE 4600, NEW YORK, NY, UNITED STATES
SN 0167-594X
EI 1573-7373
J9 J NEURO-ONCOL
JI J. Neuro-Oncol.
PD JUN
PY 2023
VL 163
IS 2
BP 301
EP 311
DI 10.1007/s11060-023-04337-z
EA MAY 2023
PG 11
WC Oncology; Clinical Neurology
WE Science Citation Index Expanded (SCI-EXPANDED)
SC Oncology; Neurosciences & Neurology
GA L1MR6
UT WOS:000993342400001
PM 37231231
DA 2024-06-03
ER

PT J
AU Zhou, Y
   Xu, XH
AF Zhou, Ying
   Xu, Xiaohong
TI Application of new targeted drugs in relapsed/refractory primary central
   nervous system lymphoma
SO HEMATOLOGY
LA English
DT Article
DE PCNSL; relapsed and refractory; BTK inhibitors; PI3 K; mTOR inhibitors;
   immunomodulators; immune checkpoint inhibitors
ID PRIMARY CNS LYMPHOMA; PHASE-II; LENALIDOMIDE MONOTHERAPY; IBRUTINIB
   MONOTHERAPY; CELL; TEMSIROLIMUS; COMBINATION; NIVOLUMAB; BLOCKADE
AB The prognosis of patients with relapsed and refractory primary central nervous system diffuse large B cell lymphoma (PCNSL) is poor and there is no standard salvage treatment currently available. Gene expression profiling and next-generation sequencing have provided massive amounts of data, revealing the pathogenic mechanism of PCNSL and identifying potential mechanisms for therapeutic exploration. Here, we review targeted drugs that may change the current treatment model of PCNSL.
C1 [Zhou, Ying; Xu, Xiaohong] Nantong Univ, Dept Oncol, Affiliated Tumor Hosp, Nantong, Peoples R China.
C3 Nantong University
RP Xu, XH (corresponding author), Nantong Univ, Dept Oncol, Affiliated Tumor Hosp, Nantong, Peoples R China.
EM xuxiaohongnantong@126.com
OI Zhou, Ying/0000-0001-9619-0651
FU Nantong Science and Technology Project [HS2019003]
FX This work was supported by the Nantong Science and Technology Project
   under grant number HS2019003.
CR Ambady P, 2019, LEUKEMIA LYMPHOMA, V60, P515, DOI 10.1080/10428194.2018.1480771
   Au KM, 2020, SCI ADV, V6, DOI 10.1126/sciadv.aaz9798
   Chamoun K, 2017, NEUROLOGY, V88, P101, DOI 10.1212/WNL.0000000000003420
   Chan TSY, 2019, ANN HEMATOL, V98, P2227, DOI 10.1007/s00277-019-03758-z
   Chapuy B, 2016, BLOOD, V127, P869, DOI 10.1182/blood-2015-10-673236
   Dreyling MH, 2018, ANN ONCOL, V29, P362
   Fingar DC, 2004, ONCOGENE, V23, P3151, DOI 10.1038/sj.onc.1207542
   Fox CP, 2019, BRIT J HAEMATOL, V184, P348, DOI 10.1111/bjh.15661
   Furuse M, 2017, NEUROL MED-CHIR, V57, P191, DOI 10.2176/nmc.cr.2016-0330
   Ghesquieres H, 2019, ANN ONCOL, V30, P621, DOI 10.1093/annonc/mdz032
   Goldwirt L, 2018, CANCER CHEMOTH PHARM, V81, P783, DOI 10.1007/s00280-018-3546-3
   Gribben JG, 2015, J CLIN ONCOL, V33, P2803, DOI 10.1200/JCO.2014.59.5363
   Grommes C, 2019, BLOOD, V133, P436, DOI 10.1182/blood-2018-09-875732
   Grommes C, 2017, CANCER DISCOV, V7, P1018, DOI 10.1158/2159-8290.CD-17-0613
   Grommes C, 2017, J CLIN ONCOL, V35, P2410, DOI 10.1200/JCO.2017.72.7602
   Grommes C, 2016, NEURO-ONCOLOGY, V18, P3
   Houillier C, 2021, NEUROLOGY, V97, P628, DOI 10.1212/WNL.0000000000012515
   Houillier C, 2015, NEUROLOGY, V84, P325, DOI 10.1212/WNL.0000000000001158
   Korfel A, 2016, J CLIN ONCOL, V34, P1757, DOI 10.1200/JCO.2015.64.9897
   Kuhn JG, 2007, CLIN CANCER RES, V13, P7401, DOI 10.1158/1078-0432.CCR-07-0781
   Li ZM, 2013, PLOS ONE, V8, DOI 10.1371/journal.pone.0071754
   Lionakis MS, 2017, CANCER CELL, V31, P833, DOI 10.1016/j.ccell.2017.04.012
   Nakamura T, 2016, NEUROPATH APPL NEURO, V42, P279, DOI 10.1111/nan.12259
   Narita Y, 2021, NEURO-ONCOLOGY, V23, P122, DOI 10.1093/neuonc/noaa145
   Nayak L, 2017, BLOOD, V129, P3071, DOI 10.1182/blood-2017-01-764209
   Nowakowski GS, 2021, J CLIN ONCOL, V39, P1317, DOI 10.1200/JCO.20.01366
   Nowakowski GS, 2021, J CLIN ONCOL, V39, P1329, DOI 10.1200/JCO.20.01375
   Pentsova E, 2014, J NEURO-ONCOL, V117, P161, DOI 10.1007/s11060-014-1370-0
   Roemer MGM, 2018, J CLIN ONCOL, V36, P942, DOI 10.1200/JCO.2017.77.3994
   Rubenstein JL, 2018, BLOOD ADV, V2, P1595, DOI 10.1182/bloodadvances.2017014845
   Soussain C, 2019, EUR J CANCER, V117, P121, DOI 10.1016/j.ejca.2019.05.024
   Swerdlow SH, 2017, WHO Classification of Tumours of Haematopoietic and Lymphoid Tissues, V2
   Tessoulin B, 2020, ANN HEMATOL, V99, P1771, DOI 10.1007/s00277-020-04159-3
   Thieblemont C, 2020, BRIT J HAEMATOL, V189, P84, DOI 10.1111/bjh.16300
   Tun HW, 2018, BLOOD, V132, P2240, DOI 10.1182/blood-2018-02-835496
   Wen TY, 2021, LEUKEMIA, V35, P312, DOI 10.1038/s41375-020-01072-6
   Wiernik PH, 2008, J CLIN ONCOL, V26, P4952, DOI 10.1200/JCO.2007.15.3429
   Wilson WH, 2015, NAT MED, V21, P922, DOI 10.1038/nm.3884
   Witzig TE, 2011, ANN ONCOL, V22, P1622, DOI 10.1093/annonc/mdq626
   Wu CL, 2016, ONCOTARGET, V7, P38180, DOI 10.18632/oncotarget.9500
NR 40
TC 3
Z9 3
U1 0
U2 11
PU TAYLOR & FRANCIS LTD
PI ABINGDON
PA 2-4 PARK SQUARE, MILTON PARK, ABINGDON OR14 4RN, OXON, ENGLAND
SN 1024-5332
EI 1607-8454
J9 HEMATOLOGY
JI Hematology
PD DEC 31
PY 2022
VL 27
IS 1
BP 105
EP 112
DI 10.1080/16078454.2021.2019363
PG 8
WC Hematology
WE Science Citation Index Expanded (SCI-EXPANDED)
SC Hematology
GA YL9IA
UT WOS:000746198200001
PM 35068379
OA gold
DA 2024-06-03
ER

PT J
AU Hinnerichs, M
   Ferraro, V
   Zeremski, V
   Mougiakakos, D
   Omari, J
   Pech, M
   Baer, C
   Wienke, A
   Saalfeld, S
   Strobel, A
   Surov, A
   Meyer, HJ
   Wolleschak, D
AF Hinnerichs, Mattes
   Ferraro, Vicenzo
   Zeremski, Vanja
   Mougiakakos, Dimitrios
   Omari, Jazan
   Pech, Maciej
   Baer, Caroline
   Wienke, Andreas
   Saalfeld, Sylvia
   Strobel, Alexandra
   Surov, Alexey
   Meyer, Hans Jonas
   Wolleschak, Denised
TI Prognostic Impact of Quality and Distribution of Adipose Tissue in
   Patients With Primary Central Nervous System Lymphoma
SO IN VIVO
LA English
DT Article
DE Body composition; visceral fat tissue; CT; cerebral lymphoma
ID SURVIVAL; OBESITY
AB Background/Aim: Body composition assessment has shown promising results as a prognostic biomarker as depicted by cross-sectional imaging of several tumor entities including lymphomas. The present study sought to elucidate the prognostic relevance of subcutaneous and visceral fat tissue (SAT and VAT) in patients with primary central nervous system lymphoma (PCNSL). Patients and Methods: Overall, 74 patients (36 female patients, 46.7%) with a mean age of 64.2 +/- 12.8 years (range=23-81 years) were identified in the database with sufficient clinical and imaging data and included into this retrospective study. Fat area assessment was performed on one axial slide on L3-height derived from staging computed tomography (CT) images. Subcutaneous, visceral, and intramuscular adipose tissues (SAT, VAT, IMAT) were estimated. Also, density of SAT, VAT, and IMAT were estimated. Finally, the ratio VAT/SAT (VSR) was calculated. Overall and progression-free survival (OS and PFS) were used as study end points. Results: In the observation period, overall, 47 patients (63.5%) died. Mean OS was 33.8 +/- 45.4 months and mean PFS was 26.6 +/- 42.7 months. The mean VAT value was 162 +/- 99.5 cm2 , the mean SAT was 202.4 +/- 103.3 cm2 , the mean VSR was 0.92 +/- 0.69. The hazard ratios (HRs) for overall survival were 0.87 for high VAT, 1.52 for SAT, and 0.73 for VSR in univariable analysis. For PFS it was 0.24 for VAT, 1.11 for SAT, and 1.07 for VSR. No values achieved statistical significance. Similar results were shown in Kaplan -Meier analysis for OS and PFS, respectively. Conclusion: Parameters of adipose tissue are not associated with OS and PFS in patients with PCNSL.
C1 [Hinnerichs, Mattes; Ferraro, Vicenzo; Omari, Jazan; Pech, Maciej; Baer, Caroline; Surov, Alexey] Otto von Guericke Univ, Dept Radiol & Nucl Med, Magdeburg, Germany.
   [Zeremski, Vanja; Mougiakakos, Dimitrios; Wolleschak, Denised] Otto von Guericke Univ, Dept Hematol & Oncol, Magdeburg, Germany.
   [Wienke, Andreas] Martin Luther Univ Halle Wittenberg, Inst Med Epidemiol Biostat Informat, Halle, Germany.
   [Wienke, Andreas; Saalfeld, Sylvia] Martin Luther Univ Halle Wittenberg, Profile Area Clin Studies & Biostat, Halle, Germany.
   [Saalfeld, Sylvia] Univ Magdeburg, Dept Simulat & Graph, Magdeburg, Germany.
   [Saalfeld, Sylvia] Res Campus STIMULATE, Magdeburg, Germany.
   [Meyer, Hans Jonas] Univ Leipzig, Diagnost & Intervent Radiol, Leipzig, Germany.
   [Surov, Alexey] Otto von Guericke Univ, Dept Radiol & Nucl Med, D-39108 Magdeburg, Germany.
C3 Otto von Guericke University; Otto von Guericke University; Martin
   Luther University Halle Wittenberg; Martin Luther University Halle
   Wittenberg; Otto von Guericke University; Leipzig University; Otto von
   Guericke University
RP Surov, A (corresponding author), Otto von Guericke Univ, Dept Radiol & Nucl Med, D-39108 Magdeburg, Germany.
EM Alexey.Surov@med.ovgu.de
RI Surov, Alexey/JNT-5555-2023; Saalfeld, Sylvia/AHE-1096-2022; Wienke,
   Andreas/AAK-1728-2021
OI Saalfeld, Sylvia/0000-0002-7002-7917; Wienke,
   Andreas/0000-0001-5871-2586; Ferraro, Vincenzo/0009-0008-1209-9008
CR Albano D, 2020, EUR RADIOL, V30, P2199, DOI 10.1007/s00330-019-06573-2
   Baek DW, 2020, BLOOD RES, V55, P99, DOI 10.5045/br.2020.2020032
   Borggreve AS, 2020, J CLIN MED, V9, DOI 10.3390/jcm9010199
   Ferreri AJM, 2003, J CLIN ONCOL, V21, P266, DOI 10.1200/JCO.2003.09.139
   Hacker UT, 2020, J CACHEXIA SARCOPENI, V11, P135, DOI 10.1002/jcsm.12484
   Han CH, 2017, CANCER-AM CANCER SOC, V123, P4314, DOI 10.1002/cncr.30965
   Jia SL, 2020, SUPPORT CARE CANCER, V28, P3533, DOI 10.1007/s00520-020-05359-3
   Leone R, 2021, EUR J RADIOL, V143, DOI 10.1016/j.ejrad.2021.109945
   Prado CMM, 2008, LANCET ONCOL, V9, P629, DOI 10.1016/S1470-2045(08)70153-0
   Saravana-Bawan B, 2021, J SURG RES, V267, P71, DOI 10.1016/j.jss.2021.04.034
   Schaff LR, 2022, BLOOD, V140, P971, DOI 10.1182/blood.2020008377
   Shin DY, 2016, ANN HEMATOL, V95, P409, DOI 10.1007/s00277-015-2571-0
   Surov A, 2021, CLIN NUTR, V40, P5298, DOI 10.1016/j.clnu.2021.08.023
   Takeoka Y, 2016, CL LYMPH MYELOM LEUK, V16, P434, DOI 10.1016/j.clml.2016.04.010
   Tateishi K, 2021, BRAIN TUMOR PATHOL, V38, P173, DOI 10.1007/s10014-021-00408-z
   Xia L, 2020, CANCER MED-US, V9, P7964, DOI 10.1002/cam4.3428
   Yang ZD, 2018, J GASTROINTEST SURG, V22, P1890, DOI 10.1007/s11605-018-3856-0
   Yuan Y, 2021, BIOMARK RES, V9, DOI 10.1186/s40364-021-00282-z
NR 18
TC 3
Z9 3
U1 0
U2 0
PU INT INST ANTICANCER RESEARCH
PI ATHENS
PA EDITORIAL OFFICE 1ST KM KAPANDRITIOU-KALAMOU RD KAPANDRITI, PO BOX 22,
   ATHENS 19014, GREECE
SN 0258-851X
EI 1791-7549
J9 IN VIVO
JI In Vivo
PD NOV-DEC
PY 2022
VL 36
IS 6
BP 2828
EP 2834
DI 10.21873/invivo.13021
PG 7
WC Medicine, Research & Experimental
WE Science Citation Index Expanded (SCI-EXPANDED)
SC Research & Experimental Medicine
GA 5Z9QB
UT WOS:000880298700010
PM 36309379
OA gold, Green Published
DA 2024-06-03
ER

PT J
AU Babst, N
   Isbell, LK
   Rommel, F
   Tura, A
   Ranjbar, M
   Grisanti, S
   Tschuch, C
   Schueler, J
   Doostkam, S
   Reinacher, PC
   Duyster, J
   Kakkassery, V
   von Bubnoff, N
AF Babst, Neele
   Isbell, Lisa K.
   Rommel, Felix
   Tura, Aysegul
   Ranjbar, Mahdy
   Grisanti, Salvatore
   Tschuch, Cordula
   Schueler, Julia
   Doostkam, Soroush
   Reinacher, Peter C.
   Duyster, Justus
   Kakkassery, Vinodh
   von Bubnoff, Nikolas
TI CXCR4, CXCR5 and CD44 May Be Involved in Homing of Lymphoma Cells into
   the Eye in a Patient Derived Xenograft Homing Mouse Model for Primary
   Vitreoretinal Lymphoma
SO INTERNATIONAL JOURNAL OF MOLECULAR SCIENCES
LA English
DT Article
DE primary vitreoretinal lymphoma; tropism; patient-derived xenograft mouse
   model; homing receptors; homing
ID CENTRAL-NERVOUS-SYSTEM; CHEMOKINE RECEPTOR; EXPRESSION PATTERN;
   HYALURONIC-ACID; B-CELLS; BRAIN; SDF-1; PATHOGENESIS; PROPHYLAXIS;
   LYMPHOCYTES
AB Background: Primary vitreoretinal lymphoma (PVRL), a rare malignancy of the eye, is strongly related to primary central nervous system lymphoma (PCNSL). We hypothesized that lymphoma cells disseminate to the CNS and eye tissue via distinct homing receptors. The objective of this study was to test expression of CXCR4, CXCR5, CXCR7 and CD44 homing receptors on CD20 positive B-lymphoma cells on enucleated eyes using a PCNSL xenograft mouse model. Methods: We used indirect immunofluorescence double staining for CD20/CXCR4, CD20/CXCR5, CD20/CXCR7 and CD20/CD44 on enucleated eyes of a PCNSL xenograft mouse model with PVRL phenotype (PCNSL group) in comparison to a secondary CNS lymphoma xenograft mouse model (SCNSL group). Lymphoma infiltration was evaluated with an immunoreactive score (IRS). Results: 11/13 paired eyes of the PCNSL but none of the SCNSL group were infiltrated by CD20-positive cells. Particularly the choroid and to a lesser extent the retina of the PCNSL group were infiltrated by CD20+/CXCR4+, CD20+/CXCR5+, few CD20+/CD44+ but no CD20+/CXCR7+ cells. Expression of CXCR4 (p = 0.0205), CXCR5 (p = 0.0004) and CD44 (p < 0.0001) was significantly increased in the PCNSL compared to the SCNSL group. Conclusions: CD20+ PCNSL lymphoma cells infiltrating the eye co-express distinct homing receptors such as CXCR4 and CXCR5 in a PVRL homing mouse model. These receptors may be involved in PVRL homing into the eye.
C1 [Babst, Neele; Rommel, Felix; Tura, Aysegul; Ranjbar, Mahdy; Grisanti, Salvatore; Kakkassery, Vinodh] Univ Lubeck, Dept Ophthalmol, Ratzeburger Allee 160, D-23538 Lubeck, Germany.
   [Isbell, Lisa K.; Duyster, Justus] Univ Freiburg, Fac Med, Dept Med 1, Med Ctr, D-79106 Freiburg, Germany.
   [Tschuch, Cordula; Schueler, Julia] Charles River Discovery Res Serv GmbH, D-79108 Freiburg, Germany.
   [Doostkam, Soroush] Univ Freiburg, Fac Med, Inst Neuropathol, Med Ctr, D-79106 Freiburg, Germany.
   [Reinacher, Peter C.] Univ Freiburg, Fac Med, Dept Stereotact & Funct Neurosurg, Med Ctr, D-79106 Freiburg, Germany.
   [Reinacher, Peter C.] Fraunhofer Inst Laser Technol ILT, D-52074 Aachen, Germany.
   [Duyster, Justus] German Canc Consortium DKTK, Freiburg, Germany.
   [Duyster, Justus] German Canc Res Ctr, D-69120 Heidelberg, Germany.
   [von Bubnoff, Nikolas] Univ Hosp Schleswig Holstein, Med Ctr, Dept Hematol & Oncol, Campus Lubeck,Ratzeburger Allee 160, D-23538 Lubeck, Germany.
C3 University of Lubeck; University of Freiburg; University of Freiburg;
   University of Freiburg; Fraunhofer Gesellschaft; Helmholtz Association;
   German Cancer Research Center (DKFZ); Helmholtz Association; German
   Cancer Research Center (DKFZ); University of Kiel; Schleswig Holstein
   University Hospital
RP Babst, N; Kakkassery, V (corresponding author), Univ Lubeck, Dept Ophthalmol, Ratzeburger Allee 160, D-23538 Lubeck, Germany.
EM neelebabst@gmx.de; vinodh.kakkassery@gmail.com
RI Kakkassery, Vinodh/AAJ-9544-2020
OI Kakkassery, Vinodh/0000-0001-6212-8964; Rommel,
   Felix/0000-0003-2584-0607; Schueler, Julia/0000-0003-1984-7343
FU Young Deutsche Ophthalmologische Gesellschaft doctoral scholarship
FX N.B. was gratefully supported by the Young Deutsche Ophthalmologische
   Gesellschaft doctoral scholarship.
CR AHO R, 1993, ACTA NEUROPATHOL, V86, P71, DOI 10.1007/BF00454901
   AHO R, 1994, J NEUROPATH EXP NEUR, V53, P295, DOI 10.1097/00005072-199405000-00011
   Araujo I, 2017, ASIA-PAC J OPHTHALMO, V6, P283, DOI 10.22608/APO.2017150
   Avigdor A, 2004, BLOOD, V103, P2981, DOI 10.1182/blood-2003-10-3611
   Ben Abdelwahed R, 2013, INVEST OPHTH VIS SCI, V54, P3657, DOI 10.1167/iovs.12-10316
   Bhutto IA, 2006, BRIT J OPHTHALMOL, V90, P906, DOI 10.1136/bjo.2006.090357
   BIGNAMI A, 1993, ANAT EMBRYOL, V188, P419
   Brunn A, 2007, ACTA NEUROPATHOL, V114, P271, DOI 10.1007/s00401-007-0258-x
   Burger JA, 2002, LEUKEMIA LYMPHOMA, V43, P461, DOI 10.1080/10428190290011921
   Butcher EC, 1996, SCIENCE, V272, P60, DOI 10.1126/science.272.5258.60
   Cao X, 2019, BIOMED RES INT, V2019, DOI 10.1155/2019/3487607
   Chan CC, 2003, OPHTHALMOLOGY, V110, P421, DOI 10.1016/S0161-6420(02)01737-2
   Chan Chi-Chao, 2003, Trans Am Ophthalmol Soc, V101, P275
   Chan CC, 2011, ONCOLOGIST, V16, P1589, DOI 10.1634/theoncologist.2011-0210
   Cheah CY, 2014, BLOOD, V123, P486, DOI 10.1182/blood-2013-10-530659
   Coupland SE, 2008, CLIN EXP OPHTHALMOL, V36, P564, DOI 10.1111/j.1442-9071.2008.01843.x
   Coupland SE, 2004, GRAEF ARCH CLIN EXP, V242, P901, DOI 10.1007/s00417-004-0973-0
   Desai VD, 2010, DIFFERENTIATION, V79, P111, DOI 10.1016/j.diff.2009.09.004
   Fend F, 2016, BRIT J HAEMATOL, V173, P680, DOI 10.1111/bjh.14025
   Forster R, 1996, CELL, V87, P1037, DOI 10.1016/S0092-8674(00)81798-5
   Hasselblom S, 2004, ACTA ONCOL, V43, P758, DOI 10.1080/02841860410002851
   He MX, 2013, NEURO-ONCOLOGY, V15, P727, DOI 10.1093/neuonc/not012
   Heldin P, 2020, CELL SIGNAL, V65, DOI 10.1016/j.cellsig.2019.109427
   HOCHBERG FH, 1988, J NEUROSURG, V68, P835, DOI 10.3171/jns.1988.68.6.0835
   Hochman J, 2001, CANCER RES, V61, P5242
   Hochman J, 2013, CLIN EXP METASTAS, V30, P91, DOI 10.1007/s10585-012-9512-2
   Horstmann WG, 1996, VIRCHOWS ARCH, V429, P83
   Hughes CE, 2018, FEBS J, V285, P2944, DOI 10.1111/febs.14466
   Hussain M, 2019, LIFE SCI, V227, P175, DOI 10.1016/j.lfs.2019.04.053
   Isbell L.K., 2022, PATIENT DERIVED XENO
   Itano N, 2002, IUBMB LIFE, V54, P195, DOI 10.1080/15216540214929
   Janssens R, 2018, CELL MOL IMMUNOL, V15, P299, DOI 10.1038/cmi.2017.107
   Jordan AR, 2015, FRONT IMMUNOL, V6, DOI 10.3389/fimmu.2015.00182
   Moreno MJ, 2018, PLOS ONE, V13, DOI 10.1371/journal.pone.0198789
   King RL, 2020, VIRCHOWS ARCH, V476, P647, DOI 10.1007/s00428-019-02698-3
   Lemma SA, 2017, CARCINOGENESIS, V38, P812, DOI 10.1093/carcin/bgx061
   Lemma SA, 2016, EUR J HAEMATOL, V96, P492, DOI 10.1111/ejh.12626
   Li J, 2008, J NEUROSURG, V109, P536, DOI 10.3171/JNS/2008/109/9/0536
   Li ZQ, 2006, CANCER RES, V66, P10586, DOI 10.1158/0008-5472.CAN-06-1981
   Liu Y, 2020, THERANOSTICS, V10, P4250, DOI 10.7150/thno.43731
   Man SM, 2007, BRAIN PATHOL, V17, P243, DOI 10.1111/j.1750-3639.2007.00067.x
   Menter T, 2014, HEMATOL ONCOL, V32, P72, DOI 10.1002/hon.2090
   Mineo JF, 2008, INVEST OPHTH VIS SCI, V49, P4738, DOI 10.1167/iovs.07-1494
   MISHIMA H, 1978, A GRAEF ARCH KLIN EX, V209, P1, DOI 10.1007/BF00419157
   Nakamura M, 2004, HISTOL HISTOPATHOL, V19, P211, DOI 10.14670/HH-19.211
   Naor D, 2002, CRIT REV CL LAB SCI, V39, P527, DOI 10.1080/10408360290795574
   Naumann U, 2010, PLOS ONE, V5, DOI 10.1371/journal.pone.0009175
   Nishina S, 1997, GRAEF ARCH CLIN EXP, V235, P92, DOI 10.1007/BF00941736
   Ollikainen RK, 2021, LEUKEMIA LYMPHOMA, V62, P2151, DOI 10.1080/10428194.2021.1913150
   Pasqualucci L, 2018, BLOOD, V131, P2307, DOI 10.1182/blood-2017-11-764332
   Puddinu V, 2017, ONCOTARGET, V8, P85068, DOI 10.18632/oncotarget.18844
   Ratajczak MZ, 2006, LEUKEMIA, V20, P1915, DOI 10.1038/sj.leu.2404357
   REMMELE W, 1987, PATHOLOGE, V8, P138
   Sagoo MS, 2014, SURV OPHTHALMOL, V59, P503, DOI 10.1016/j.survophthal.2013.12.001
   Saha A, 2017, CANCER RES, V77, P5158, DOI [10.1158/0008-5472.CAN-17-0284, 10.1158/0008-5472.can-17-0284]
   Schindelin J, 2012, NAT METHODS, V9, P676, DOI [10.1038/NMETH.2019, 10.1038/nmeth.2019]
   Shen J, 2018, FRONT IMMUNOL, V9, DOI 10.3389/fimmu.2018.02287
   Smith JR, 2003, BLOOD, V101, P815, DOI 10.1182/blood-2002-05-1576
   Smith JR, 2007, AM J CLIN PATHOL, V127, P633, DOI 10.1309/NUQHJ79BHWYD9TAF
   Sobolewska B, 2021, CANCERS, V13, DOI 10.3390/cancers13163921
   STAMENKOVIC I, 1989, CELL, V56, P1057, DOI 10.1016/0092-8674(89)90638-7
   Steffen J, 2021, OCUL IMMUNOL INFLAMM, V29, P621, DOI 10.1080/09273948.2020.1751856
   Teicher BA, 2010, CLIN CANCER RES, V16, P2927, DOI 10.1158/1078-0432.CCR-09-2329
   Touitou V, 2007, INVEST OPHTH VIS SCI, V48, P3223, DOI 10.1167/iovs.07-0008
   van Ipenburg JA, 2019, INVEST OPHTH VIS SCI, V60, P2950, DOI 10.1167/iovs.19-27162
   Venkatesh R, 2019, CLIN OPHTHALMOL, V13, P353, DOI 10.2147/OPTH.S159014
   Wright DH, 2012, CLIN ONCOL-UK, V24, P319, DOI 10.1016/j.clon.2012.02.004
   Xiao L, 2015, SCI REP-UK, V5, DOI 10.1038/srep12781
   Yuan J, 2013, HUM PATHOL, V44, P606, DOI 10.1016/j.humpath.2012.07.007
   Zhou XL, 2020, FRONT ONCOL, V10, DOI 10.3389/fonc.2020.00682
NR 70
TC 3
Z9 3
U1 1
U2 3
PU MDPI
PI BASEL
PA ST ALBAN-ANLAGE 66, CH-4052 BASEL, SWITZERLAND
EI 1422-0067
J9 INT J MOL SCI
JI Int. J. Mol. Sci.
PD OCT
PY 2022
VL 23
IS 19
AR 11757
DI 10.3390/ijms231911757
PG 15
WC Biochemistry & Molecular Biology; Chemistry, Multidisciplinary
WE Science Citation Index Expanded (SCI-EXPANDED)
SC Biochemistry & Molecular Biology; Chemistry
GA 5H6CE
UT WOS:000867764400001
PM 36233057
OA Green Published, gold
DA 2024-06-03
ER

PT J
AU Ferraro, V
   Thormann, M
   Hinnerichs, M
   Pech, M
   Wolleschak, D
   Mougiakakos, D
   Wienke, A
   Strobel, A
   Zeremski, V
   Surov, A
   Omari, J
AF Ferraro, Vincenzo
   Thormann, Maximilian
   Hinnerichs, Mattes
   Pech, Maciej
   Wolleschak, Denise
   Mougiakakos, Dimitrios
   Wienke, Andreas
   Strobel, Alexandra
   Zeremski, Vanja
   Surov, Alexey
   Omari, Jazan
TI Sarcopenia does not predict outcome in patients with CNS lymphoma
   undergoing systemic therapy
SO ONCOLOGY LETTERS
LA English
DT Article
DE primary central nervous system lymphoma; sarcopenia; overall survival;
   skeletal muscle index
ID SURVIVAL; CACHEXIA; DIAGNOSIS; OBESITY; TISSUE; IMPACT; AGE
AB Low skeletal muscle mass as a proxy parameter for sarcopenia acts as a non-invasive imaging marker that is associated with poor prognosis in numerous types of cancer. The present study aimed to assess the influence of body composition parameters on overall survival (OS) and progression free survival (PFS) in patients diagnosed with primary central nervous system lymphoma (PCNSL). A total of 98 patients with PCNSL treated at University Hospital Magdeburg (Magdeburg, Germany) from 2013-2019 were retrospectively studied. Patients with a pre-treatment staging computed tomography (CT) scan that included the third lumbar vertebra were reviewed for analysis. Skeletal muscle area (SMA), skeletal muscle index (SMI), mean muscle density and skeletal muscle gauge (SMG) were measured on the CT scan prior to treatment. Parameters were associated with OS and PFS. Overall, 72 patients were included in the present study. Results of the present study demonstrated that the median OS was 10 months (range, 1-181 months), and 37 patients (51.4%) presented with sarcopenia. Moreover, the median OS was 7 months in the sarcopenic group and 32 months in the non-sarcopenic group. Results of the present study further illustrated that SMI, SMA, density and SMG did not exert a significant effect on OS. Notably, the median PFS was 2.5 months in the low SMI group and 10 months in the normal SMI group. Body composition parameters did not exert a significant effect on PFS. Overall, the results of the present study demonstrated that sarcopenia was not a risk factor for decreased OS or PFS in patients with PCNSL undergoing systemic treatment.
C1 [Ferraro, Vincenzo; Thormann, Maximilian; Hinnerichs, Mattes; Pech, Maciej; Surov, Alexey; Omari, Jazan] Univ Hosp Magdeburg, Univ Clin Radiol & Nucl Med, D-39120 Magdeburg, Germany.
   [Wolleschak, Denise; Mougiakakos, Dimitrios; Zeremski, Vanja] Univ Hosp Magdeburg, Dept Hematol & Oncol, D-39120 Magdeburg, Germany.
   [Wienke, Andreas; Strobel, Alexandra] Martin Luther Univ Halle Wittenberg, Inst Med Epidemiol Biometry & Informat, D-06112 Halle Wittenberg, Germany.
   [Thormann, Maximilian] Univ Hosp Magdeburg, Univ Clin Radiol & Nucl Med, 44 Leipziger St, D-39120 Magdeburg, Germany.
C3 University Hospital Magdeburg; University Hospital Magdeburg; Martin
   Luther University Halle Wittenberg; University Hospital Magdeburg
RP Thormann, M (corresponding author), Univ Hosp Magdeburg, Univ Clin Radiol & Nucl Med, 44 Leipziger St, D-39120 Magdeburg, Germany.
EM maximilian.thormann@med.ovgu.de
RI Wienke, Andreas/AAK-1728-2021; Surov, Alexey/JNT-5555-2023
OI Wienke, Andreas/0000-0001-5871-2586; Ferraro,
   Vincenzo/0009-0008-1209-9008
CR Abrey LE, 2006, J CLIN ONCOL, V24, P5711, DOI 10.1200/JCO.2006.08.2941
   Au PCM, 2021, OSTEOPORO SARCOPENIA, V7, pS28, DOI 10.1016/j.afos.2021.03.002
   Bak SH, 2019, RESP RES, V20, DOI 10.1186/s12931-019-1191-y
   Batchelor T, 2006, J CLIN ONCOL, V24, P1281, DOI 10.1200/JCO.2005.04.8819
   Besutti G, 2021, FRONT NUTR, V8, DOI 10.3389/fnut.2021.620696
   Camus V, 2014, EUR J HAEMATOL, V93, P9, DOI 10.1111/ejh.12285
   Caram MV, 2015, LEUKEMIA LYMPHOMA, V56, P2855, DOI 10.3109/10428194.2015.1014359
   Chu MP, 2017, J CACHEXIA SARCOPENI, V8, P298, DOI 10.1002/jcsm.12161
   Fearon K, 2011, LANCET ONCOL, V12, P489, DOI 10.1016/S1470-2045(10)70218-7
   Ferreri AJM, 2003, J CLIN ONCOL, V21, P266, DOI 10.1200/JCO.2003.09.139
   Furtner J, 2021, CANCERS, V13, DOI 10.3390/cancers13030566
   Gopal S, 2013, JNCI-J NATL CANCER I, V105, P1221, DOI 10.1093/jnci/djt158
   Grommes C, 2017, J CLIN ONCOL, V35, P2410, DOI 10.1200/JCO.2017.72.7602
   Hacker UT, 2020, J CACHEXIA SARCOPENI, V11, P135, DOI 10.1002/jcsm.12484
   Han CH, 2017, CANCER-AM CANCER SOC, V123, P4314, DOI 10.1002/cncr.30965
   Hoang-Xuan K, 2015, LANCET ONCOL, V16, pE322, DOI 10.1016/S1470-2045(15)00076-5
   Kamarajah SK, 2019, GASTRIC CANCER, V22, P10, DOI 10.1007/s10120-018-0882-2
   Karmali R, 2017, ANN HEMATOL, V96, P951, DOI 10.1007/s00277-017-2958-1
   Leone R, 2021, EUR J RADIOL, V143, DOI 10.1016/j.ejrad.2021.109945
   Lin CH, 2019, J CANCER, V10, P3958, DOI 10.7150/jca.32467
   Martin L, 2013, J CLIN ONCOL, V31, P1539, DOI 10.1200/JCO.2012.45.2722
   Mintziras I, 2018, INT J SURG, V59, P19, DOI 10.1016/j.ijsu.2018.09.014
   Moulignier A, 2017, NEUROLOGY, V89, P796, DOI [10.1212/WNL.0000000000004265, 10.1212/wnl.0000000000004265]
   Neto AC, 2018, BLOOD, V132, DOI 10.1182/blood-2018-99-117717
   Nipp RD, 2018, ONCOLOGIST, V23, P97, DOI 10.1634/theoncologist.2017-0255
   Prado CMM, 2008, LANCET ONCOL, V9, P629, DOI 10.1016/S1470-2045(08)70153-0
   Rutten IJG, 2017, J CACHEXIA SARCOPENI, V8, P630, DOI 10.1002/jcsm.12180
   Shachar SS, 2017, CLIN CANCER RES, V23, P658, DOI 10.1158/1078-0432.CCR-16-0940
   Sun GW, 2018, INT J COLORECTAL DIS, V33, P1419, DOI 10.1007/s00384-018-3128-1
   Surov A, 2021, CLIN NUTR, V40, P1155, DOI 10.1016/j.clnu.2020.07.023
   Taguchi S, 2020, ANN ONCOL, V31, P318, DOI 10.1016/j.annonc.2019.10.020
   Takeoka Y, 2016, CL LYMPH MYELOM LEUK, V16, P434, DOI 10.1016/j.clml.2016.04.010
   Villano JL, 2011, BRIT J CANCER, V105, P1414, DOI 10.1038/bjc.2011.357
   Weinberg MS, 2018, BREAST J, V24, P278, DOI 10.1111/tbj.12952
   Zilioli VR, 2021, J CACHEXIA SARCOPENI, V12, P1042, DOI 10.1002/jcsm.12736
NR 35
TC 3
Z9 3
U1 0
U2 0
PU SPANDIDOS PUBL LTD
PI ATHENS
PA POB 18179, ATHENS, 116 10, GREECE
SN 1792-1074
EI 1792-1082
J9 ONCOL LETT
JI Oncol. Lett.
PD OCT
PY 2022
VL 24
IS 4
AR 355
DI 10.3892/ol.2022.13475
PG 6
WC Oncology
WE Science Citation Index Expanded (SCI-EXPANDED)
SC Oncology
GA 6Q2CA
UT WOS:000891423800001
PM 36168307
OA Green Published, gold
DA 2024-06-03
ER

PT J
AU Zhuang, Z
   Zhang, Y
   Zhang, X
   Zhang, MF
   Zou, DM
   Zhang, L
   Jia, CW
   Zhang, W
AF Zhuang, Zhe
   Zhang, Yan
   Zhang, Xiao
   Zhang, Meifen
   Zou, Dongmei
   Zhang, Li
   Jia, Congwei
   Zhang, Wei
TI Circulating cell-free DNA and IL-10 from cerebrospinal fluids aid
   primary vitreoretinal lymphoma diagnosis
SO FRONTIERS IN ONCOLOGY
LA English
DT Article
DE cerebrospinal fluid; circulating cell-free DNA; IL-10; MYD88;
   vitreoretinal lymphoma
ID NERVOUS-SYSTEM LYMPHOMA; MYD88 L265P MUTATION; INTRAOCULAR LYMPHOMA;
   TUMOR DNA; COLORECTAL-CANCER; LIQUID BIOPSIES; VALUABLE TOOL;
   PREVALENCE; ORIGIN; PLASMA
AB Primary vitreoretinal lymphoma (PVRL) is a rare variant of primary central nervous system lymphoma (PCNSL) that presents diagnostic challenges. Here, we focused on circulating cell-free DNA (cfDNA) and interleukin-10 (IL-10) isolated from cerebrospinal fluid. Twenty-three VRL patients (17 PVRL, 2 PCNSL/O, and 4 relapsed VRL, from 10/2018 to 12/2021) and 8 uveitis patients were included in this study. CSF samples from 19 vitreoretinal lymphoma patients had sufficient cfDNA for next-generation sequencing. Of these patients, 73.7% (14/19) had at least one meaningful non-Hodgkin lymphoma-related mutation. The characteristic MYD88(L265P) mutation was detected in the CSF of 12 VRL patients, with a sensitivity, specificity, positive predictive value (PPV), and negative predictive value (NPV) of 63.2%, 100%, 100%, and 46.2%, respectively. No meaningful lymphoma related mutations were found in CSF samples from uveitis controls with typical intraocular lesions. Meanwhile, CSF IL-10 levels were elevated in 95.7% of the VRL patients, with a sensitivity, specificity, PPV, and NPV of 95.7%, 100%, 100% and 88.9%, respectively. Key somatic mutations like MYD88(L265P) and CD79B detected from CSF cfDNA and elevated CSF IL-10 levels can be promising adjuncts for primary vitreoretinal lymphoma diagnosis.
C1 [Zhuang, Zhe; Zhang, Yan; Zou, Dongmei; Zhang, Wei] Chinese Acad Med Sci & Peking Union Med Coll, Peking Union Med Coll Hosp, Dept Hematol, Beijing, Peoples R China.
   [Zhang, Xiao; Zhang, Meifen] Chinese Acad Med Sci & Peking Union Med Coll, Peking Union Med Coll Hosp, Dept Ophthalmol, Beijing, Peoples R China.
   [Zhang, Li] Chinese Acad Med Sci & Peking Union Med Coll, Peking Union Med Coll Hosp, Dept Clin Lab, Beijing, Peoples R China.
   [Jia, Congwei] Chinese Acad Med Sci & Peking Union Med Coll, Peking Union Med Coll Hosp, Dept Pathol, Beijing, Peoples R China.
C3 Chinese Academy of Medical Sciences - Peking Union Medical College;
   Peking Union Medical College; Peking Union Medical College Hospital;
   Chinese Academy of Medical Sciences - Peking Union Medical College;
   Peking Union Medical College Hospital; Peking Union Medical College;
   Chinese Academy of Medical Sciences - Peking Union Medical College;
   Peking Union Medical College Hospital; Peking Union Medical College;
   Chinese Academy of Medical Sciences - Peking Union Medical College;
   Peking Union Medical College; Peking Union Medical College Hospital
RP Zhang, W (corresponding author), Chinese Acad Med Sci & Peking Union Med Coll, Peking Union Med Coll Hosp, Dept Hematol, Beijing, Peoples R China.
EM vv1223@vip.sina.com
RI Zhang, Yihao/JGM-3514-2023; xu, xuan/KHX-8344-2024; zhang,
   ling/JXW-6931-2024; yang, xu/JMP-5558-2023; Zhuang, Zhe/E-8108-2019;
   Chen, Fang/JZE-4446-2024; Jiang, Yuan/JED-3759-2023; liu,
   kaiyuan/JHU-0258-2023; li, fangyu/KCY-0521-2024; wang,
   chen/JED-7289-2023
OI Zhuang, Zhe/0000-0002-8049-1166; li, fangyu/0009-0009-8303-9157; 
FU CAMS Innovation Fund of Medical Sciences (CIFMS) [7202154]; Natural
   Science Foundation of Beijing Municipality;  [2019-I2M-2-009];  [CAMS
   2021-I2M-CT-B-005]
FX This study was funded by the CAMS Innovation Fund of Medical Sciences
   (CIFMS) 2019-I2M-2-009, special project of clinical and translational
   medicine research of CAMS 2021-I2M-C & T-B-005, and Natural Science
   Foundation of Beijing Municipality 7202154.
CR Akpek EK, 1999, OPHTHALMOLOGY, V106, P2291
   Aldea M, 2020, J THORAC ONCOL, V15, P383, DOI 10.1016/j.jtho.2019.11.024
   Almas T, 2020, BMJ CASE REP, V13, DOI 10.1136/bcr-2020-240802
   Azad TD, 2020, NEUROSURG FOCUS, V48, DOI 10.3171/2019.9.FOCUS19699
   Bobillo S, 2021, HAEMATOLOGICA, V106, P513, DOI 10.3324/haematol.2019.241208
   Bonzheim I, 2015, BLOOD, V126, P76, DOI 10.1182/blood-2015-01-620518
   Cani AK, 2017, ONCOTARGET, V8, P7989, DOI 10.18632/oncotarget.14008
   Carbonell D, 2021, OCUL IMMUNOL INFLAMM, V29, P507, DOI 10.1080/09273948.2021.1878233
   Carreno E, 2019, ACTA OPHTHALMOL, V97, pE138, DOI 10.1111/aos.13808
   Chan CC, 2013, DISCOV MED, V15, P93
   Chan CC, 2011, ONCOLOGIST, V16, P1589, DOI 10.1634/theoncologist.2011-0210
   Dawson SJ, 2013, NEW ENGL J MED, V368, P1199, DOI 10.1056/NEJMoa1213261
   De Mattos-Arruda L, 2015, NAT COMMUN, V6, DOI 10.1038/ncomms9839
   Diehl F, 2008, NAT MED, V14, P985, DOI 10.1038/nm.1789
   Dudley JC, 2021, ANNU REV PATHOL-MECH, V16, P199, DOI 10.1146/annurev-pathmechdis-012419-032604
   Dunn JP, 2018, RETINA-J RET VIT DIS, V38, P647, DOI 10.1097/IAE.0000000000002157
   Ferreri AJM, 2021, BRIT J HAEMATOL, V193, P497, DOI 10.1111/bjh.17357
   Gonzales John A., 2007, International Ophthalmology, V27, P241, DOI 10.1007/s10792-007-9065-6
   Gray ES, 2015, ONCOTARGET, V6, P42008, DOI 10.18632/oncotarget.5788
   Hamfjord J, 2019, ANN ONCOL, V30, P1088, DOI 10.1093/annonc/mdz139
   Hiemcke-Jiwa LS, 2018, JAMA OPHTHALMOL, V136, P1098, DOI 10.1001/jamaophthalmol.2018.2887
   Hormigo A, 2004, BRIT J HAEMATOL, V126, P202, DOI 10.1111/j.1365-2141.2004.05028.x
   Hur JY, 2020, ANN HEMATOL, V99, P1293, DOI 10.1007/s00277-020-04008-3
   Jahr S, 2001, CANCER RES, V61, P1659
   Kimura H, 2006, CLIN CANCER RES, V12, P3915, DOI 10.1158/1078-0432.CCR-05-2324
   Kimura K, 2012, JPN J OPHTHALMOL, V56, P383, DOI 10.1007/s10384-012-0150-7
   Kuo DE, 2020, OPHTHALMOLOGY, V127, P956, DOI 10.1016/j.ophtha.2020.01.042
   Lecomte T, 2002, INT J CANCER, V100, P542, DOI 10.1002/ijc.10526
   Lee JN, 2020, HAEMATOLOGICA, V105, pE458, DOI 10.3324/haematol.2019.233783
   Lv XX, 2017, JOVE-J VIS EXP, DOI 10.3791/56342
   Miserocchi E, 2019, RETINA-J RET VIT DIS, V39, P679, DOI 10.1097/IAE.0000000000002319
   Missotten T, 2013, OPHTHALMOLOGY, V120, P991, DOI 10.1016/j.ophtha.2012.11.007
   Narasimhan S, 2020, INDIAN J OPHTHALMOL, V68, P2160, DOI 10.4103/ijo.IJO_1712_19
   Parikh R, 2008, INDIAN J OPHTHALMOL, V56, P45, DOI 10.4103/0301-4738.37595
   Raja H, 2016, RETINA-J RET VIT DIS, V36, P624, DOI 10.1097/IAE.0000000000000996
   Rimelen V, 2019, ACTA NEUROPATHOL COM, V7, DOI 10.1186/s40478-019-0692-8
   Rivas-Delgado A, 2021, CLIN CANCER RES, V27, P513, DOI 10.1158/1078-0432.CCR-20-2558
   Rossi D, 2017, BLOOD, V129, P1947, DOI 10.1182/blood-2016-05-719641
   Sobolewska B, 2021, CANCERS, V13, DOI 10.3390/cancers13163921
   Song Y, 2016, SCI REP-UK, V6, DOI 10.1038/srep38671
   Stroun M, 2001, CLIN CHIM ACTA, V313, P139, DOI 10.1016/S0009-8981(01)00665-9
   Sugita S, 2009, JPN J OPHTHALMOL, V53, P209, DOI 10.1007/s10384-009-0662-y
   Talevich E, 2016, PLOS COMPUT BIOL, V12, DOI 10.1371/journal.pcbi.1004873
   Tan WJ, 2021, OPHTHALMOLOGY, V128, P1079, DOI 10.1016/j.ophtha.2020.11.018
   Tan WJ, 2021, FRONT MOL BIOSCI, V7, DOI 10.3389/fmolb.2020.611017
   Thierry AR, 2016, CANCER METAST REV, V35, P347, DOI 10.1007/s10555-016-9629-x
   Thorvaldsdóttir H, 2013, BRIEF BIOINFORM, V14, P178, DOI 10.1093/bib/bbs017
   Valpione S, 2018, EUR J CANCER, V88, P1, DOI 10.1016/j.ejca.2017.10.029
   Venkatesh R, 2019, CLIN OPHTHALMOL, V13, P353, DOI 10.2147/OPTH.S159014
   Wan JCM, 2017, NAT REV CANCER, V17, P223, DOI 10.1038/nrc.2017.7
   Wang CZ, 2013, CLIN BIOCHEM, V46, P385, DOI 10.1016/j.clinbiochem.2012.11.007
   Wang X., 2022, HAEMATOLOGICA
   Wang YX, 2015, P NATL ACAD SCI USA, V112, P9704, DOI 10.1073/pnas.1511694112
   Yu XF, 2018, CANCER RES, V78, P2457, DOI 10.1158/0008-5472.CAN-18-0215
   Zhang W, 2021, INT J LAB HEMATOL, V43, P1041, DOI 10.1111/ijlh.13498
   Zhang Y, 2021, FRONT ONCOL, V11, DOI 10.3389/fonc.2021.701507
   Zhang Y, 2021, BMC CANCER, V21, DOI 10.1186/s12885-020-07774-5
   Zloto O, 2015, CASE REP OPHTHALM, V6, P345, DOI 10.1159/000440762
   Zorofchian S, 2018, FRONT ONCOL, V8, DOI 10.3389/fonc.2018.00382
NR 59
TC 3
Z9 4
U1 1
U2 2
PU FRONTIERS MEDIA SA
PI LAUSANNE
PA AVENUE DU TRIBUNAL FEDERAL 34, LAUSANNE, CH-1015, SWITZERLAND
SN 2234-943X
J9 FRONT ONCOL
JI Front. Oncol.
PD AUG 18
PY 2022
VL 12
AR 955080
DI 10.3389/fonc.2022.955080
PG 11
WC Oncology
WE Science Citation Index Expanded (SCI-EXPANDED)
SC Oncology
GA 5O5TL
UT WOS:000872535400001
PM 36059608
OA gold, Green Published
DA 2024-06-03
ER

PT J
AU Zhang, GS
   Li, JH
   Hui, XH
AF Zhang, Guisheng
   Li, Jiuhong
   Hui, Xuhui
TI Use of 18F-FDG-PET/CT in differential diagnosis of primary central
   nervous system lymphoma and high-grade gliomas: A meta-analysis
SO FRONTIERS IN NEUROLOGY
LA English
DT Review
DE primary central nervous system lymphoma; high-grade gliomas; PET; CT;
   diagnosis; meta-analysis
ID PRIMARY CNS LYMPHOMA; IMMUNOCOMPETENT PATIENTS; GLIOBLASTOMA-MULTIFORME;
   F-18-FDG PET/CT; GUIDELINES; MANAGEMENT
AB Background: Primary central nervous system lymphoma (PCNSL) and high-grade glioma (HGG) appear similar under imaging. However, since the two tumors vary in their treatment methods, their differential diagnosis is crucial. The use of 18F-fluorodeoxyglucose positron emission tomography computed tomography (18F-FDG-PET/CT) imaging to effectively distinguish between the two tumors is not clear; therefore, a meta-analysis was carried out to determine its effectiveness.Materials and methods: The databases PubMed, EMBASE, Cochrane, Web of Science, China National Knowledge Infrastructure (CNKI), Wanfang, China Science, and Technology Journal Database (CQVIP) were exhaustively searched using stringent inclusion and exclusion criteria to select high-quality literature. The Quality Assessment Tool for Diagnostic Accuracy Studies (QUADAS-2) was used for the qualitative assessment of the included literature. The bivariate effect model was used to combine statistics such as sensitivity (SEN) and specificity (SPE), positive likelihood ratio (PLR), negative likelihood ratio (NLR), and diagnostic odds ratio (DOR) [95% confidence intervals (CI)], plot summary receiver operating characteristic (SROC) curve, and calculate the area under the curve (AUC) value. Sensitivity analysis was used to evaluate the stability of the results, and Deek's test was used to assess publication bias. Meta-regression and subgroup analysis was used to determine the sources of heterogeneity. Results: A total of nine studies were included in this study. For differential diagnosis of PCNSL and HGG, the combined SEN was 0.91 (95% CI: 0.80-0.96; I-2 = 46.73%), combined SPE was 0.88 (95% CI: 0.82-0.93; I-2 = 56.30%), the combined PLR was 7.83 (95% CI: 4.96-12.37; I-2 = 15.57%), combined NLR was 0.10 (95% CI: 0.05-0.23; I-2 = 31.99%), combined DOR was 77.36 (95% CI: 32.74-182.77; I-2 = 70.70%). The AUC of SROC was 0.95 (95% CI: 0.93-0.97). No publication bias was found and the sample size and different parameters were the primary reason for heterogeneity. Conclusion: The( 18)F-FDG-PET/CT imaging technique has a high diagnostic accuracy in the differential diagnosis of PNCSL and HGG. Patients suspected to have the above two tumors are suggested to be examined by 18F-FDG-PET / CT to help in the clinical distinction and further treatment modalities.
C1 [Zhang, Guisheng; Li, Jiuhong; Hui, Xuhui] Sichuan Univ, West China Hosp, Dept Neurosurg, Chengdu, Peoples R China.
   [Zhang, Guisheng; Li, Jiuhong; Hui, Xuhui] Sichuan Univ, West China Hosp, West China Sch Med, Chengdu, Peoples R China.
   [Zhang, Guisheng] Hubei Minzu Univ, Dept Neurosurg, Minda Hosp, Enshi, Peoples R China.
C3 Sichuan University; Sichuan University; Hubei Minzu University
RP Hui, XH (corresponding author), Sichuan Univ, West China Hosp, Dept Neurosurg, Chengdu, Peoples R China.; Hui, XH (corresponding author), Sichuan Univ, West China Hosp, West China Sch Med, Chengdu, Peoples R China.
EM huixuhuiwc@126.com
RI Li, Jiuhong/HGE-6120-2022
CR Bertaux M, 2020, J NEURO-ONCOL, V148, P343, DOI 10.1007/s11060-020-03525-5
   Cairncross G, 2013, J CLIN ONCOL, V31, P337, DOI 10.1200/JCO.2012.43.2674
   Cindil E, 2021, NEURORADIOLOGY, V63, P331, DOI 10.1007/s00234-020-02522-9
   Dal Moro F, 2018, AGING CLIN EXP RES, V30, P1497, DOI 10.1007/s40520-018-0949-2
   Du XL, 2022, FRONT NEUROL, V13, DOI 10.3389/fneur.2022.882334
   Du XL, 2022, EXPERT REV ANTICANC, V22, P123, DOI 10.1080/14737140.2022.2000396
   El-Galaly TC, 2018, J INTERN MED, V284, P358, DOI 10.1111/joim.12813
   Gupta Meetakshi, 2019, CNS Oncol, V8, pCNS46, DOI 10.2217/cns-2019-0016
   Han CH, 2017, CANCER-AM CANCER SOC, V123, P4314, DOI 10.1002/cncr.30965
   Hatakeyama J, 2021, NEUROL MED-CHIR, V61, P367, DOI 10.2176/nmc.oa.2020-0375
   Hoaglin DC, 2016, STAT MED, V35, P485, DOI 10.1002/sim.6632
   Hoang-Xuan K, 2015, LANCET ONCOL, V16, pE322, DOI 10.1016/S1470-2045(15)00076-5
   Jin F., 2021, J CLIN RADIOL, V40, P669, DOI [10.13437/j.cnki.jcr.2021.04.011, DOI 10.13437/J.CNKI.JCR.2021.04.011]
   Jin Y, 2021, WORLD NEUROSURG, V149, P325, DOI 10.1016/j.wneu.2020.09.113
   Kosaka N, 2008, AM J ROENTGENOL, V190, pW365, DOI 10.2214/AJR.07.2660
   Lin LF, 2018, J GEN INTERN MED, V33, P1260, DOI 10.1007/s11606-018-4425-7
   Lu XY, 2019, NEUROL SCI, V40, P947, DOI 10.1007/s10072-019-03732-7
   Makino K, 2011, ANN NUCL MED, V25, P432, DOI 10.1007/s12149-011-0483-1
   Matsushima N, 2012, ANN NUCL MED, V26, P262, DOI 10.1007/s12149-012-0570-y
   Meric K, 2015, CLIN IMAG, V39, P970, DOI 10.1016/j.clinimag.2015.07.020
   Mitamura K, 2021, CLIN NUCL MED, V46, P772, DOI 10.1097/RLU.0000000000003699
   Nakajima S, 2015, CLIN IMAG, V39, P390, DOI 10.1016/j.clinimag.2014.12.002
   Nguyen AV, 2018, NEUROSURG FOCUS, V45, DOI 10.3171/2018.8.FOCUS18325
   Okada Y, 2012, CLIN NUCL MED, V37, P843, DOI 10.1097/RLU.0b013e318262af48
   Siegel RL, 2022, CA-CANCER J CLIN, V72, P7, DOI 10.3322/caac.21708
   Soffietti R, 2010, EUR J NEUROL, V17, P1124, DOI 10.1111/j.1468-1331.2010.03151.x
   Tariciotti L, 2022, FRONT ONCOL, V12, DOI 10.3389/fonc.2022.816638
   Uchinomura S, 2022, NUCL MED COMMUN, V43, P270, DOI 10.1097/MNM.0000000000001510
   Whiting PF, 2011, ANN INTERN MED, V155, P529, DOI 10.7326/0003-4819-155-8-201110180-00009
   Yamashita K, 2013, NEURORADIOLOGY, V55, P135, DOI 10.1007/s00234-012-1089-6
   Yi C, 2019, NUKLEARMED-NUCL MED, V58, P272, DOI 10.1055/a-0835-5746
   You GL, 2022, EXPERT REV ANTICANC, V22, P763, DOI 10.1080/14737140.2022.2082948
   Zamora Javier, 2006, BMC Med Res Methodol, V6, P31, DOI 10.1186/1471-2288-6-31
   Zhou WY, 2018, EUR J RADIOL, V104, P26, DOI 10.1016/j.ejrad.2018.04.020
NR 34
TC 3
Z9 3
U1 1
U2 8
PU FRONTIERS MEDIA SA
PI LAUSANNE
PA AVENUE DU TRIBUNAL FEDERAL 34, LAUSANNE, CH-1015, SWITZERLAND
SN 1664-2295
J9 FRONT NEUROL
JI Front. Neurol.
PD AUG 17
PY 2022
VL 13
AR 935459
DI 10.3389/fneur.2022.935459
PG 11
WC Clinical Neurology; Neurosciences
WE Science Citation Index Expanded (SCI-EXPANDED)
SC Neurosciences & Neurology
GA 4F4PP
UT WOS:000848495300001
PM 36061992
OA Green Published, gold
DA 2024-06-03
ER

PT J
AU Seidel, S
   Kowalski, T
   Nilius-Eliliwi, V
   Schroers, R
   Schlegel, U
AF Seidel, Sabine
   Kowalski, Thomas
   Nilius-Eliliwi, Verena
   Schroers, Roland
   Schlegel, Uwe
TI Outcome and prognostic factors of very old patients with primary CNS
   lymphoma: a retrospective analysis of patients ≥80 years treated with
   high-dose methotrexate-based chemotherapy
SO LEUKEMIA & LYMPHOMA
LA English
DT Article
DE Primary CNS lymphoma; PCNSL; elderly patients; high-dose methotrexate;
   intracerebroventricular therapy; octogenarians
ID NERVOUS-SYSTEM LYMPHOMA; WHOLE-BRAIN RADIOTHERAPY; PROCARBAZINE;
   RITUXIMAB; PILOT
AB Although >10% of primary CNS lymphoma (PCNSL) patients are >= 80 years, data on this population are limited. We analyzed 19 consecutive octogenarians with PCNSL treated with high-dose methotrexate (HD-MTX)-based chemotherapy at our institution concerning outcome, prognostic factors and living conditions at six-month follow-up for 11 patients alive and in remission. Seven patients received intracerebroventricular (ICV) treatment additional to systemic therapy. Median follow-up was 27.3 months. Median overall survival was 16.3 months. Positive prognosticators of survival were application of ICV treatment (p = 0.033) and female gender (p = 0.015). All 11 patients alive and in remission at 6-month follow-up were living at home with a median Karnofsky performance score of 60 (range 50-90) and a median instrumental activities of daily living score of 3 (range 1-8). HD-MTX-based polychemotherapy including ICV treatment was feasible in this population, patients in remission needed moderate support in everyday live.
C1 [Seidel, Sabine; Kowalski, Thomas; Schlegel, Uwe] Ruhr Univ Bochum, Univ Hosp Knappschaftskrankenhaus, Dept Neurol, Schornau 23-25, D-44892 Bochum, Germany.
   [Nilius-Eliliwi, Verena; Schroers, Roland] Ruhr Univ Bochum, Univ Hosp Knappschaftskrankenhaus, Dept Hematol & Oncol, Bochum, Germany.
C3 Ruhr University Bochum; Ruhr University Bochum
RP Seidel, S (corresponding author), Ruhr Univ Bochum, Univ Hosp Knappschaftskrankenhaus, Dept Neurol, Schornau 23-25, D-44892 Bochum, Germany.
EM sabine.seidel@ruhr-uni-bochum.de
RI Seidel, Sabine/HMW-0156-2023
CR Abrey LE, 2006, J CLIN ONCOL, V24, P5711, DOI 10.1200/JCO.2006.08.2941
   Abrey LE, 2005, J CLIN ONCOL, V23, P5034, DOI 10.1200/JCO.2005.13.524
   Andersen KM, 2022, LANCET RHEUMATOL, V4, pE33, DOI 10.1016/S2665-9913(21)00325-8
   [Anonymous], 1994, NOMENCLATURE CRITERI, V9th, P253
   Anton S, 2021, HEMATOL ONCOL, V39, P176, DOI 10.1002/hon.2833
   Beauchesne P, 2010, LANCET ONCOL, V11, P871, DOI 10.1016/S1470-2045(10)70034-6
   CHARLSON ME, 1987, J CHRON DIS, V40, P373, DOI 10.1016/0021-9681(87)90171-8
   Ferreri AJM, 2003, J CLIN ONCOL, V21, P266, DOI 10.1200/JCO.2003.09.139
   Fritsch K, 2017, LEUKEMIA, V31, P846, DOI 10.1038/leu.2016.334
   Fritsch K, 2011, ANN ONCOL, V22, P2080, DOI 10.1093/annonc/mdq712
   Hoang-Xuan K, 2015, LANCET ONCOL, V16, pE322, DOI 10.1016/S1470-2045(15)00076-5
   Houillier C, 2020, NEUROLOGY, V94, pE1027, DOI 10.1212/WNL.0000000000008900
   Illerhaus G, 2009, ANN ONCOL, V20, P319, DOI 10.1093/annonc/mdn628
   Juergens A, 2010, ANN NEUROL, V67, P182, DOI 10.1002/ana.21824
   LAWTON MP, 1969, GERONTOLOGIST, V9, P179, DOI 10.1093/geront/9.3_Part_1.179
   Maarek A, 2019, NEURO-ONCOLOGY, V21, P77, DOI 10.1093/neuonc/noz126.280
   Mendez JS, 2018, NEURO-ONCOLOGY, V20, P687, DOI 10.1093/neuonc/nox187
   Morris PG, 2013, J CLIN ONCOL, V31, P3971, DOI 10.1200/JCO.2013.50.4910
   Panageas KS, 2007, CANCER, V110, P1338, DOI 10.1002/cncr.22907
   Pels H, 2003, J CLIN ONCOL, V21, P4489, DOI 10.1200/JCO.2003.04.056
   Rubenstein JL, 2013, J CLIN ONCOL, V31, P3061, DOI 10.1200/JCO.2012.46.9957
   Seidel S, 2021, CANCERS, V13, DOI 10.3390/cancers13122934
   Seidel S, 2020, NEUROLOGY, V95, pE3138, DOI 10.1212/WNL.0000000000010949
   Seidel S, 2020, THER ADV NEUROL DISO, V13, DOI 10.1177/1756286420951087
   Seidel S, 2019, NEUROL RES PRACT, V1, DOI 10.1186/s42466-019-0024-2
   Thiel E, 2010, LANCET ONCOL, V11, P1036, DOI 10.1016/S1470-2045(10)70229-1
   Unger JM, 2022, J CLIN ONCOL, V40, P1474, DOI 10.1200/JCO.21.02377
   van der Meulen M, 2021, HAEMATOLOGICA, V106, P597, DOI 10.3324/haematol.2020.247536
   Welch MR, 2012, NEURO-ONCOLOGY, V14, P1304, DOI 10.1093/neuonc/nos207
NR 29
TC 3
Z9 3
U1 0
U2 0
PU TAYLOR & FRANCIS LTD
PI ABINGDON
PA 2-4 PARK SQUARE, MILTON PARK, ABINGDON OR14 4RN, OXON, ENGLAND
SN 1042-8194
EI 1029-2403
J9 LEUKEMIA LYMPHOMA
JI Leuk. Lymphoma
PD OCT 15
PY 2022
VL 63
IS 12
BP 2905
EP 2911
DI 10.1080/10428194.2022.2100371
EA JUL 2022
PG 7
WC Oncology; Hematology
WE Science Citation Index Expanded (SCI-EXPANDED)
SC Oncology; Hematology
GA 7K6HU
UT WOS:000829612600001
PM 35856480
DA 2024-06-03
ER

PT J
AU You, GL
   Wu, HG
   Lei, B
   Wan, XQ
   Chen, S
   Zheng, ND
AF You, Guoliang
   Wu, Honggang
   Lei, Bo
   Wan, Xiaoqiang
   Chen, Shu
   Zheng, Niandong
TI Diagnostic accuracy of arterial spin labeling in differentiating between
   primary central nervous system lymphoma and high-grade glioma: a
   systematic review and meta-analysis
SO EXPERT REVIEW OF ANTICANCER THERAPY
LA English
DT Review
DE Arterial spin labeling; primary central nervous system lymphoma;
   high-grade glioma; meta-analysis; diagnosis
ID PRIMARY CNS LYMPHOMA; PERFUSION; GLIOBLASTOMA; SPECIFICITY; SENSITIVITY;
   GADOLINIUM; TUMORS
AB Background Existing studies have confirmed the accuracy of arterial spin labeling (ASL) in differentiating between primary central nervous system lymphoma (PCNSL) and high-grade glioma (HGG). We aimed to consolidate the existing evidence with a meta-analysis. Methods Six literature databases were searched for relevant papers. After assessing the quality of studies, bivariate regression was performed, and the pooled sensitivity (SEN), specificity (SPE), positive likelihood ratio (PLR), negative likelihood ratio (NLR), diagnostic score, diagnostic odds ratio (DOR), and the area under the curve (AUC) of the summary receiver operating characteristic (SROC) curve were calculated, along with the corresponding 95% confidence intervals (CIs). Deeks' test was used to determine risk of publication bias. Results Ten high-quality studies, comprising 151 patients with PCNSL and 455 with HGG, were included. The pooled SEN was 0.79 (95% CI: 0.72-0.85), pooled SPE was 0.90 (95% CI: 0.84-0.94), pooled PLR was 8.07 (95% CI: 5.01-13.02), pooled NLR was 0.23 (95% CI: 0.17-0.32), pooled diagnostic score was 3.56 (95% CI: 2.94-4.18), and pooled DOR was 35.10 (95% CI: 18.83-65.45). The AUC of SROC was 0.86 (95% CI: 0.83-0.89). No publication bias was found. Conclusions ASL demonstrated high diagnostic accuracy in differentiating between PCNSL and HGG.
C1 [You, Guoliang; Wu, Honggang; Lei, Bo; Wan, Xiaoqiang; Chen, Shu; Zheng, Niandong] Peoples Hosp Leshan, Dept Cerebrovasc Dis, Leshan 614000, Sichuan, Peoples R China.
RP Zheng, ND (corresponding author), Peoples Hosp Leshan, Dept Cerebrovasc Dis, Leshan 614000, Sichuan, Peoples R China.
EM peter6662022@163.com
FU Key research project of Leshan people's Hospital [20ZDYJ0206]
FX This paper was supported by the Key research project of Leshan people's
   Hospital (20ZDYJ0206).
CR [Anonymous], 2015, J HEBEI MED U
   Batalov AI, 2022, NEURORADIOLOGY, V64, P1539, DOI 10.1007/s00234-021-02888-4
   Chiesa S, 2020, ANN HEMATOL, V99, P2367, DOI 10.1007/s00277-020-04220-1
   Chu HT, 2006, J CLIN EPIDEMIOL, V59, P1331, DOI 10.1016/j.jclinepi.2006.06.011
   da Costa MDS, 2021, J NEUROSURG-PEDIATR, V27, P160, DOI 10.3171/2020.7.PEDS20389
   Dal Moro F, 2018, AGING CLIN EXP RES, V30, P1497, DOI 10.1007/s40520-018-0949-2
   Deeks JJ, 2001, BRIT MED J, V323, P157, DOI 10.1136/bmj.323.7305.157
   Delgado AF, 2018, AM J NEURORADIOL, V39, P1536, DOI 10.3174/ajnr.A5727
   Di N, 2019, CLIN RADIOL, V74, DOI 10.1016/j.crad.2018.10.003
   Fox CP, 2019, BRIT J HAEMATOL, V184, P348, DOI 10.1111/bjh.15661
   Furtner J, 2014, EUR J RADIOL, V83, P806, DOI 10.1016/j.ejrad.2014.01.017
   Gandhi MK, 2021, BLOOD, V137, P1468, DOI 10.1182/blood.2020008520
   Goldbrunner R, 2016, LANCET ONCOL, V17, pE383, DOI 10.1016/S1470-2045(16)30321-7
   Goyal P, 2017, QUANT IMAG MED SURG, V7, P511, DOI 10.21037/qims.2017.09.03
   Guo H, 2019, EUR RADIOL, V29, P1893, DOI 10.1007/s00330-018-5738-y
   Haller S, 2016, RADIOLOGY, V281, P337, DOI 10.1148/radiol.2016150789
   Hatakeyama J, 2021, NEUROL MED-CHIR, V61, P367, DOI 10.2176/nmc.oa.2020-0375
   Hoaglin DC, 2016, STAT MED, V35, P485, DOI 10.1002/sim.6632
   Jones C, 2017, NEURO-ONCOLOGY, V19, P153, DOI 10.1093/neuonc/now101
   Kim Y, 2018, NEURORADIOLOGY, V60, P1297, DOI 10.1007/s00234-018-2091-4
   Kuang XY, 2016, ONCOTARGET, V7, P85750, DOI 10.18632/oncotarget.5509
   Lee J, 2017, JPN J CLIN ONCOL, V47, P925, DOI 10.1093/jjco/hyx098
   Lin LF, 2018, J GEN INTERN MED, V33, P1260, DOI 10.1007/s11606-018-4425-7
   Lord ML, 2018, RADIOLOGY, V287, P96, DOI 10.1148/radiol.2017171161
   Razek AAKA, 2019, WORLD NEUROSURG, V123, pE303, DOI 10.1016/j.wneu.2018.11.155
   Reitsma JB, 2005, J CLIN EPIDEMIOL, V58, P982, DOI 10.1016/j.jclinepi.2005.02.022
   Ren R., 2019, CHIN J CANC PREV TRE, V26, P1274
   Semelka RC, 2016, INVEST RADIOL, V51, P661, DOI 10.1097/RLI.0000000000000318
   Shreffler Jhuecker MR., 2021, STATPEARLS
   Silva AC, 2000, MAGN RESON MED, V44, P169, DOI 10.1002/1522-2594(200008)44:2<169::AID-MRM1>3.0.CO;2-U
   Weber MA, 2006, NEUROLOGY, V66, P1899, DOI 10.1212/01.wnl.0000219767.49705.9c
   Whiting PF, 2011, ANN INTERN MED, V155, P529, DOI 10.7326/0003-4819-155-8-201110180-00009
   Xi YB, 2019, EUR J RADIOL, V112, P59, DOI 10.1016/j.ejrad.2019.01.008
   Yamamoto T, 2018, NEURORADIOLOGY, V60, P803, DOI 10.1007/s00234-018-2046-9
   Yamashita K, 2013, NEURORADIOLOGY, V55, P135, DOI 10.1007/s00234-012-1089-6
   Ye J, 2016, EXP THER MED, V11, P2432, DOI 10.3892/etm.2016.3225
   You SH, 2018, EUR RADIOL, V28, P3801, DOI 10.1007/s00330-018-5359-5
   Zamora Javier, 2006, BMC Med Res Methodol, V6, P31, DOI 10.1186/1471-2288-6-31
NR 38
TC 3
Z9 3
U1 0
U2 6
PU TAYLOR & FRANCIS LTD
PI ABINGDON
PA 2-4 PARK SQUARE, MILTON PARK, ABINGDON OR14 4RN, OXON, ENGLAND
SN 1473-7140
EI 1744-8328
J9 EXPERT REV ANTICANC
JI Expert Rev. Anticancer Ther
PD JUL 3
PY 2022
VL 22
IS 7
BP 763
EP 771
DI 10.1080/14737140.2022.2082948
EA JUN 2022
PG 9
WC Oncology
WE Science Citation Index Expanded (SCI-EXPANDED)
SC Oncology
GA 2P8PM
UT WOS:000803970500001
PM 35612545
DA 2024-06-03
ER

PT J
AU Poltojainen, V
   Kemppainen, J
   Keinänen, N
   Bode, M
   Isokangas, JM
   Kuitunen, H
   Nikkinen, J
   Sonkajärvi, E
   Korhonen, V
   Tuovinen, T
   Järvelä, M
   Huotari, N
   Raitamaa, L
   Kananen, J
   Korhonen, T
   Tetri, S
   Kuittinen, O
   Kiviniemi, V
AF Poltojainen, Valter
   Kemppainen, Janette
   Keinanen, Nina
   Bode, Michaela
   Isokangas, Juha-Matti
   Kuitunen, Hanne
   Nikkinen, Juha
   Sonkajarvi, Eila
   Korhonen, Vesa
   Tuovinen, Timo
   Jarvela, Matti
   Huotari, Niko
   Raitamaa, Lauri
   Kananen, Janne
   Korhonen, Tommi
   Tetri, Sami
   Kuittinen, Outi
   Kiviniemi, Vesa
TI Physiological instability is linked to mortality in primary central
   nervous system lymphoma: A case-control fMRI study
SO HUMAN BRAIN MAPPING
LA English
DT Article
DE brain pulsation; functional imaging; lymphoma; malignancy; mortality
ID BRAIN-BARRIER DISRUPTION; ALZHEIMERS-DISEASE; CNS; SIGNAL; FLUCTUATIONS;
   FEATURES; FLUID; FLOW
AB Primary central nervous system lymphoma (PCNSL) is an aggressive brain disease where lymphocytes invade along perivascular spaces of arteries and veins. The invasion markedly changes (peri)vascular structures but its effect on physiological brain pulsations has not been previously studied. Using physiological magnetic resonance encephalography (MREG(BOLD)) scanning, this study aims to quantify the extent to which (peri)vascular PCNSL involvement alters the stability of physiological brain pulsations mediated by cerebral vasculature. Clinical implications and relevance were explored. In this study, 21 PCNSL patients (median 67y; 38% females) and 30 healthy age-matched controls (median 63y; 73% females) were scanned for MREG(BOLD) signal during 2018-2021. Motion effects were removed. Voxel-by-voxel Coefficient of Variation (CV) maps of MREG(BOLD) signal was calculated to examine the stability of physiological brain pulsations. Group-level differences in CV were examined using nonparametric covariate-adjusted tests. Subject-level CV alterations were examined against control population Z-score maps wherein clusters of increased CV values were detected. Spatial distributions of clusters and findings from routine clinical neuroimaging were compared [contrast-enhanced, diffusion-weighted, fluid-attenuated inversion recovery (FLAIR) data]. Whole-brain mean CV was linked to short-term mortality with 100% sensitivity and 100% specificity, as all deceased patients revealed higher values (n = 5, median 0.055) than surviving patients (n = 16, median 0.028) (p < .0001). After adjusting for medication, head motion, and age, patients revealed higher CV values (group median 0.035) than healthy controls (group median 0.024) around arterial territories (p <= .001). Abnormal clusters (median 1.10 x 10(5)mm(3)) extended spatially beyond FLAIR lesions (median 0.62 x 10(5)mm(3)) with differences in volumes (p = .0055).
C1 [Poltojainen, Valter; Kemppainen, Janette; Korhonen, Vesa; Tuovinen, Timo; Jarvela, Matti; Huotari, Niko; Raitamaa, Lauri; Kananen, Janne; Kiviniemi, Vesa] Univ Oulu, Oulu Funct Neuroimaging, Oulu Univ Hosp, Oulu, Finland.
   [Poltojainen, Valter; Bode, Michaela; Nikkinen, Juha; Korhonen, Vesa; Tuovinen, Timo; Jarvela, Matti; Huotari, Niko; Raitamaa, Lauri; Kananen, Janne; Kiviniemi, Vesa] Univ Oulu, Med Imaging Phys & Technol, Oulu, Finland.
   [Poltojainen, Valter; Bode, Michaela; Isokangas, Juha-Matti; Korhonen, Vesa; Tuovinen, Timo; Jarvela, Matti; Huotari, Niko; Raitamaa, Lauri; Kananen, Janne; Kiviniemi, Vesa] Oulu Univ Hosp, Dept Radiol, Oulu, Finland.
   [Kemppainen, Janette] Univ Oulu, Canc & Translat Med Res Unit, Oulu, Finland.
   [Keinanen, Nina; Sonkajarvi, Eila] Oulu Univ Hosp, Dept Anaesthesiol, Oulu, Finland.
   [Kuitunen, Hanne] Oulu Univ Hosp, Dept Haematol & Oncol, Oulu, Finland.
   [Nikkinen, Juha] Oulu Univ Hosp, Dept Radiotherapy & Oncol, Oulu, Finland.
   [Korhonen, Tommi; Tetri, Sami] Univ Oulu, Med Res Ctr, Oulu Univ Hosp, Oulu, Finland.
   [Korhonen, Tommi; Tetri, Sami] Univ Oulu, Dept Clin Neurosci, Oulu, Finland.
   [Kuittinen, Outi] Kuopio Univ Hosp, Ctr Canc, Kuopio, Finland.
   [Kuittinen, Outi] Univ Eastern Finland, Inst Clin Med, Fac Hlth Med, Oulu, Finland.
C3 University of Oulu; University of Oulu; University of Oulu; University
   of Oulu; University of Oulu; University of Oulu; University of Oulu;
   University of Oulu; University of Oulu; University of Eastern Finland;
   Kuopio University Hospital; University of Eastern Finland
RP Kiviniemi, V (corresponding author), Dept Diagnost Radiol, POB 50, Oulu 90029, Finland.
EM vesa.kiviniemi@oulu.fi
RI Kananen, Janne/ABH-8298-2020; Tuovinen, Timo/IST-9548-2023
OI Kananen, Janne/0000-0001-6831-8056; Jarvela, Matti/0000-0001-9899-3570;
   Poltojainen, Valter/0000-0003-1105-1076
FU Academy of Finland [338599, TERVA 314497, TERVA 335720]; Instrumentarium
   Science Foundation; Jane ja Aatos Erkko Foundation; Maire Taponen
   Foundation; Medical Research Center Oulu; Orion Research Foundation;
   Finnish Brain Foundation; Finnish Medical Foundation
FX Academy of Finland, Grant/Award Numbers: Project 338599, TERVA 314497,
   TERVA 335720; Instrumentarium Science Foundation (Janne Kananen); Jane
   ja Aatos Erkko Foundation; Maire Taponen Foundation (Janne Kananen);
   Medical Research Center Oulu Janne Kananen); Orion Research Foundation
   (Janette Kemppainen); Finnish Brain Foundation (Janne Kananen); Finnish
   Medical Foundation (Janne Kananen, Timo Tuovinen, Janette Kemppainen)
CR Abrey LE, 2006, J CLIN ONCOL, V24, P5711, DOI 10.1200/JCO.2006.08.2941
   AHO R, 1993, ACTA NEUROPATHOL, V86, P71, DOI 10.1007/BF00454901
   Ambady P, 2017, FLUIDS BARRIERS CNS, V14, DOI 10.1186/s12987-017-0064-3
   Angelov L, 2009, J CLIN ONCOL, V27, P3503, DOI 10.1200/JCO.2008.19.3789
   Assländer J, 2013, NEUROIMAGE, V73, P59, DOI 10.1016/j.neuroimage.2013.01.065
   Cheng G, 2019, NEUROL SCI, V40, P535, DOI 10.1007/s10072-018-3669-7
   Donnem T, 2013, CANCER MED-US, V2, P427, DOI 10.1002/cam4.105
   Dreha-Kulaczewski S, 2017, J NEUROSCI, V37, P2395, DOI 10.1523/JNEUROSCI.2754-16.2017
   Ferreri AJM, 2003, J CLIN ONCOL, V21, P266, DOI 10.1200/JCO.2003.09.139
   Fox MD, 2007, NAT REV NEUROSCI, V8, P700, DOI 10.1038/nrn2201
   Glover GH, 2000, MAGNET RESON MED, V44, P162, DOI 10.1002/1522-2594(200007)44:1<162::AID-MRM23>3.0.CO;2-E
   Grommes C, 2017, J CLIN ONCOL, V35, P2410, DOI 10.1200/JCO.2017.72.7602
   Haldorsen IS, 2009, AM J NEURORADIOL, V30, P744, DOI 10.3174/ajnr.A1447
   Hall CN, 2014, NATURE, V508, P55, DOI 10.1038/nature13165
   Hennig J, 2021, MAGN RESON MATER PHY, V34, P85, DOI 10.1007/s10334-020-00891-z
   Hugger T, 2011, PLOS ONE, V6, DOI 10.1371/journal.pone.0028822
   Huotari N, 2019, FRONT NEUROSCI-SWITZ, V13, DOI 10.3389/fnins.2019.00279
   Hussein A, 2020, HUM BRAIN MAPP, V41, P2121, DOI 10.1002/hbm.24934
   Iliff JJ, 2013, J NEUROSCI, V33, P18190, DOI 10.1523/JNEUROSCI.1592-13.2013
   Jahanian H, 2014, PLOS ONE, V9, DOI 10.1371/journal.pone.0092539
   Jenkinson M, 2012, NEUROIMAGE, V62, P782, DOI 10.1016/j.neuroimage.2011.09.015
   Kananen J, 2020, BRAIN COMMUN, V2, DOI 10.1093/braincomms/fcaa076
   Kananen J, 2018, BRAIN BEHAV, V8, DOI 10.1002/brb3.1090
   Khalil AA, 2017, STROKE, V48, P925, DOI 10.1161/STROKEAHA.116.015566
   Kiviniemi V, 2016, J CEREBR BLOOD F MET, V36, P1033, DOI 10.1177/0271678X15622047
   Kuitunen H, 2017, J NEURO-ONCOL, V131, P293, DOI 10.1007/s11060-016-2293-8
   Küker W, 2005, J NEURO-ONCOL, V72, P169, DOI 10.1007/s11060-004-3390-7
   Lin XL, 2020, NEURORADIOLOGY, V62, P669, DOI 10.1007/s00234-020-02377-0
   Liu DD, 2019, MED SCI MONITOR, V25, P3321, DOI 10.12659/MSM.913439
   Lohmann G, 2018, NAT COMMUN, V9, DOI 10.1038/s41467-018-06304-z
   Makedonov I, 2016, NEUROBIOL AGING, V37, P12, DOI 10.1016/j.neurobiolaging.2015.09.010
   Makedonov I, 2013, PLOS ONE, V8, DOI 10.1371/journal.pone.0067652
   Mansour A, 2014, CANCER IMAGING, V14, DOI 10.1186/1470-7330-14-22
   Meng Y, 2019, J CONTROL RELEASE, V309, P25, DOI 10.1016/j.jconrel.2019.07.023
   Mestre H, 2018, NAT COMMUN, V9, DOI 10.1038/s41467-018-07318-3
   Molnar P P, 1999, Neuro Oncol, V1, P89, DOI 10.1093/neuonc/1.2.89
   Niparuck P, 2019, DIAGN PATHOL, V14, DOI 10.1186/s13000-019-0833-1
   O'Connor T, 2019, CANCER CELL, V36, P250, DOI 10.1016/j.ccell.2019.08.001
   OGAWA S, 1992, P NATL ACAD SCI USA, V89, P5951, DOI 10.1073/pnas.89.13.5951
   Posse S, 2013, FRONT HUM NEUROSCI, V7, DOI 10.3389/fnhum.2013.00479
   Power JD, 2014, NEUROIMAGE, V84, P320, DOI 10.1016/j.neuroimage.2013.08.048
   Raitamaa L, 2021, HUM BRAIN MAPP, V42, P4298, DOI 10.1002/hbm.25547
   Rajna Z, 2021, BRAIN, V144, P2214, DOI 10.1093/brain/awab144
   Rasmussen MK, 2018, LANCET NEUROL, V17, P1016, DOI 10.1016/S1474-4422(18)30318-1
   Sugita Y, 2015, BRAIN TUMOR PATHOL, V32, P41, DOI 10.1007/s10014-014-0206-0
   Tuovinen T, 2020, SCI REP-UK, V10, DOI 10.1038/s41598-020-77984-1
   Wise RG, 2004, NEUROIMAGE, V21, P1652, DOI 10.1016/j.neuroimage.2003.11.025
   Xing Z, 2014, CLIN NEURORADIOL, V24, P329, DOI 10.1007/s00062-013-0255-5
NR 48
TC 3
Z9 3
U1 0
U2 2
PU WILEY
PI HOBOKEN
PA 111 RIVER ST, HOBOKEN 07030-5774, NJ USA
SN 1065-9471
EI 1097-0193
J9 HUM BRAIN MAPP
JI Hum. Brain Mapp.
PD SEP
PY 2022
VL 43
IS 13
BP 4030
EP 4044
DI 10.1002/hbm.25901
EA MAY 2022
PG 15
WC Neurosciences; Neuroimaging; Radiology, Nuclear Medicine & Medical
   Imaging
WE Science Citation Index Expanded (SCI-EXPANDED)
SC Neurosciences & Neurology; Radiology, Nuclear Medicine & Medical Imaging
GA 3T0GC
UT WOS:000793196600001
PM 35543292
OA Green Published, gold
DA 2024-06-03
ER

PT J
AU Thumrongsiri, N
   Dana, P
   Bawab, R
   Tanyapanyachon, P
   Treetidnipa, C
   Saengkrit, N
   Sathornsumetee, S
AF Thumrongsiri, Nutthanit
   Dana, Paweena
   Bawab, Rand
   Tanyapanyachon, Prattana
   Treetidnipa, Chaichana
   Saengkrit, Nattika
   Sathornsumetee, Sith
TI Assessment of therapeutic effect of CD20-targeted immunoliposome in
   primary central nervous system lymphoma
SO BIOMEDICINE & PHARMACOTHERAPY
LA English
DT Article
DE Lymphoma; CNS; CD20; liposome; rituximab; nanoparticle
ID RITUXIMAB THERAPY; DRUG-DELIVERY; OPPORTUNITIES; MODELS
AB Primary central nervous system lymphoma (PCNSL) is a form of extranodal non-Hodgkin's B-cell lymphoma limited to the CNS. The treatment of PCNSL is ineffective partly due to the blood-brain barrier (BBB) restriction of delivery of many drugs including anti-CD20 (Rituximab; RTX) which is a standard treatment for systemic B cell lymphomas. In this study, liposome with tween-80 surface modification was fabricated and conjugated with RTX for enhancing BBB penetration to target lymphoma cells in the CNS. Physicochemical characterizations of Lip/RTX were performed and spherical shape liposomes with narrow size distribution were demonstrated by TEM. An average diameter of Lip/RTX was 168.57 +/- 1.57 nm with the percentage of RTX conjugation at 90.94. Cell internalization monitored by flow cytometry confirmed that conjugation of RTX promoted liposome entry into Raji cells expressing CD20. Antitumor activity of Lip/RTX was comparable to free RTX indicating that RTX moieties on liposome remained their therapeutic function. In addition, Lip/RTX inhibited tumor aggressiveness by limiting cell migration and invasion. Systemic administration of Lip/RTX significantly prolonged survival of mice harboring intracranial lymphoma xenografts. Taken together, Lip/RTX presents a new potential treatment for patients with PCNSL.
C1 [Thumrongsiri, Nutthanit; Dana, Paweena; Tanyapanyachon, Prattana; Saengkrit, Nattika] Natl Sci & Technol Dev Agcy NSTDA, Natl Nanotechnol Ctr NANOTEC, Pathum Thani 12120, Thailand.
   [Bawab, Rand] Univ Victoria, Dept Biomed Engn, Victoria, BC V8W 2Y2, Canada.
   [Treetidnipa, Chaichana; Sathornsumetee, Sith] Mahidol Univ, Siriraj Hosp, Fac Med, Res Network NANOTEC,Mahidol Univ Theranost Nanome, 2 Wanglang Rd, Bangkok 10700, Thailand.
   [Sathornsumetee, Sith] Mahidol Univ, Siriraj Hosp, Fac Med, Dept Med Neurol, 2 Wanglang Rd, Bangkok 10700, Thailand.
C3 National Science & Technology Development Agency - Thailand; National
   Nanotechnology Center (NANOTEC); University of Victoria; Mahidol
   University; Mahidol University
RP Saengkrit, N (corresponding author), Natl Sci & Technol Dev Agcy NSTDA, Natl Nanotechnol Ctr NANOTEC, Pathum Thani 12120, Thailand.; Sathornsumetee, S (corresponding author), Mahidol Univ, Siriraj Hosp, Fac Med, Res Network NANOTEC,Mahidol Univ Theranost Nanome, 2 Wanglang Rd, Bangkok 10700, Thailand.
EM nattika@nanotec.or.th; sith.sat@mahidol.edu
RI Saengkrit, Nattika/I-3678-2013
OI Saengkrit, Nattika/0000-0001-5998-0320
FU National Science and Technology Development Agency (NPT-RNN) [P1851732];
   National Research Council of Thailand (NRCT) [N41A640102]; Research
   Network NANOTEC (RNN) program of the National Nanotechnology Center
   (NANOTEC); Ministry of Higher Education, Science, Research and
   Innovation (MHESI) , Thailand and Siriraj Research Fund; Faculty of
   Medicine Siriraj Hospital, Mahidol University [R016141027]; NSTDA
FX This work was supported by the National Science and Technology
   Development Agency (NPT-RNN) (Grant no. P1851732) and National Research
   Council of Thailand (NRCT) (Grant no. N41A640102) to Saengkrit N. This
   work has been partially supported by the Research Network NANOTEC (RNN)
   program of the National Nanotechnology Center (NANOTEC) , NSTDA,
   Ministry of Higher Education, Science, Research and Innovation (MHESI) ,
   Thailand and Siriraj Research Fund, Grant number R016141027, Faculty of
   Medicine Siriraj Hospital, Mahidol University to Sathornsumetee S.
CR Bagchi S, 2019, DRUG DES DEV THER, V13, P3591, DOI 10.2147/DDDT.S218708
   Batchelor TT, 2011, NEUROLOGY, V76, P929, DOI 10.1212/WNL.0b013e31820f2d94
   Belhadj Z, 2017, ONCOTARGET, V8, P66889, DOI 10.18632/oncotarget.17976
   Bezombes C, 2011, MOL CANCER RES, V9, P1435, DOI 10.1158/1541-7786.MCR-11-0154
   Bhatia S., 2016, NATURAL POLYM DRUG D, P33, DOI DOI 10.1007/978-3-319-41129-3_2
   Birnbaum T, 2012, J NEURO-ONCOL, V109, P285, DOI 10.1007/s11060-012-0891-7
   Bucak, 2014, APPL NANOTECHNOLOGY, DOI [10.5772/58459, DOI 10.5772/58459]
   Chacko BJ, 2018, INDIAN J PHARM SCI, V80, P215, DOI 10.4172/pharmaceutical-sciences.1000348
   Danaei M, 2018, PHARMACEUTICS, V10, DOI 10.3390/pharmaceutics10020057
   Daneman R, 2015, CSH PERSPECT BIOL, V7, DOI 10.1101/cshperspect.a020412
   Decaup E, 2013, BLOOD CANCER J, V3, DOI 10.1038/bcj.2013.32
   Gaumet M, 2008, EUR J PHARM BIOPHARM, V69, P1, DOI 10.1016/j.ejpb.2007.08.001
   Gidwani M, 2013, CURR PHARM BIOTECHNO, V14, P1201, DOI 10.2174/1389201015666140508122558
   Grommes C, 2017, J CLIN ONCOL, V35, P2410, DOI 10.1200/JCO.2017.72.7602
   Klimiuk PA, 2015, RHEUMATOL INT, V35, P749, DOI 10.1007/s00296-014-3112-1
   Koistinaho M, 2004, NAT MED, V10, P719, DOI 10.1038/nm1058
   Kreuter Joerg, 2002, Current Medicinal Chemistry - Central Nervous System Agents, V2, P241, DOI 10.2174/1568015023357950
   Kuesters GM, 2010, NANOMEDICINE-UK, V5, P181, DOI 10.2217/NNM.09.105
   Langen UH, 2019, ANNU REV CELL DEV BI, V35, P591, DOI 10.1146/annurev-cellbio-100617-062608
   Mrugala M, 2007, NEUROBIOLOGY OF DISEASE, P395, DOI 10.1016/B978-012088592-3/50038-4
   Nakamura K, 2012, BBA-BIOMEMBRANES, V1818, P2801, DOI 10.1016/j.bbamem.2012.06.019
   Newton HB, 2016, HANDBOOK OF NEURO-ONCOLOGY NEUROIMAGING, 2ND EDITION, P471, DOI 10.1016/B978-0-12-800945-1.00041-0
   Niparuck P, 2019, DIAGN PATHOL, V14, DOI 10.1186/s13000-019-0833-1
   O'Neill BP, 2013, AM J HEMATOL, V88, P997, DOI 10.1002/ajh.23551
   Pandey PK, 2016, TISSUE BARRIERS, V4, DOI 10.1080/21688370.2015.1129476
   Plosker GL, 2003, DRUGS, V63, P803, DOI 10.2165/00003495-200363080-00005
   Rhea EM, 2019, FRONT NEUROSCI-SWITZ, V13, DOI 10.3389/fnins.2019.00521
   Rip Jaap, 2016, Drug Discov Today Technol, V20, P53, DOI 10.1016/j.ddtec.2016.07.005
   Rubenstein JL, 2003, BLOOD, V101, P466, DOI 10.1182/blood-2002-06-1636
   Saesoo S, 2018, COLLOID SURFACE B, V161, P497, DOI 10.1016/j.colsurfb.2017.11.003
   Sakata K, 2004, CANCER, V100, P356, DOI 10.1002/cncr.11905
   Schultz CJ, 2010, INT J RADIAT ONCOL, V76, P666, DOI 10.1016/j.ijrobp.2009.10.011
   Siegal T, 2019, ACTA HAEMATOL-BASEL, V141, P138, DOI 10.1159/000495284
   Tchetina EV, 2016, ARTHRITIS, DOI 10.1155/2016/4963950
   Upadhyay RK, 2014, BIOMED RES INT, V2014, DOI 10.1155/2014/869269
   Veiseh O, 2011, ADV DRUG DELIVER REV, V63, P582, DOI 10.1016/j.addr.2011.01.010
   Wang L, 2020, SIGNAL TRANSDUCT TAR, V5, DOI 10.1038/s41392-020-0113-2
   Wu KC, 2012, ANTICANCER RES, V32, P4833
   Zhang Y, 2020, CHINESE MED J-PEKING, V133, P1462, DOI 10.1097/CM9.0000000000000844
NR 39
TC 3
Z9 3
U1 0
U2 10
PU ELSEVIER FRANCE-EDITIONS SCIENTIFIQUES MEDICALES ELSEVIER
PI ISSY-LES-MOULINEAUX
PA 65 RUE CAMILLE DESMOULINS, CS50083, 92442 ISSY-LES-MOULINEAUX, FRANCE
SN 0753-3322
EI 1950-6007
J9 BIOMED PHARMACOTHER
JI Biomed. Pharmacother.
PD JUN
PY 2022
VL 150
AR 112979
DI 10.1016/j.biopha.2022.112979
EA APR 2022
PG 8
WC Medicine, Research & Experimental; Pharmacology & Pharmacy
WE Science Citation Index Expanded (SCI-EXPANDED)
SC Research & Experimental Medicine; Pharmacology & Pharmacy
GA 1I4IV
UT WOS:000797194400005
PM 35461090
OA gold
DA 2024-06-03
ER

PT J
AU Talybov, R
   Beylerli, O
   Mochalov, V
   Prokopenko, A
   Ilyasova, T
   Trofimova, T
   Sufianov, A
   Guang, Y
AF Talybov, Rustam
   Beylerli, Ozal
   Mochalov, Vadim
   Prokopenko, Alexey
   Ilyasova, Tatiana
   Trofimova, Tatiana
   Sufianov, Albert
   Guang, Yang
TI Multiparametric MR Imaging Features of Primary CNS Lymphomas
SO FRONTIERS IN SURGERY
LA English
DT Article
DE CT; MRI; neuroradiology; perfusion; PCNSL
ID NERVOUS-SYSTEM LYMPHOMAS; DIFFUSION-COEFFICIENT VALUES; CEREBRAL
   BLOOD-VOLUME; PERFUSION; CT; GLIOMA
AB ObjectivePrimary central nervous system lymphomas (PCNS) are relatively rare tumors, accounting for about 4% of all brain tumors. On neuroimaging, they are characterized by a low MR signal in T1, isointense in T2, bright uniform contrast enhancement, and diffusion restriction. The aim of this study is to note the lack of effectiveness of the MR/CT perfusion technique in complex multiparametric imaging in the differential diagnosis of primary lymphomas of the central nervous system in comparison with highly malignant gliomas and brain metastases. Materials and MethodsThis prospective study included 80 patients with CNS tumors examined/operated at the Federal Center for Neurosurgery (Tyumen, Russia) from 2018 to 2021. The patients were divided into 4 groups: group 1 consisted of 33 cases with primary CNS lymphomas (10 cases with atypical manifestations according to perfusion parameters and 23 cases of classic CNS lymphomas), group 2 with anaplastic astrocytomas-14 cases, group 3-23 cases with glioblastomas and group 4-10 cases with solitary metastatic lesions. The study was carried out on a General Electric Discovery W750 3T magnetic resonance tomograph, a Canon Aquilion One multispiral X-ray computed tomograph (Gadovist 7.5 ml, Yomeron 400 mg-50 ml). Additionally, immunohistochemical analysis was carried out with the following markers: CD3, CD20, CD34, Ki-67, VEGF. ResultsIt has been established that MR/CT perfusion is not a highly sensitive method for visualizing primary CNS lymphomas, as previously thought, but at the same time, the method has a number of undeniable advantages that make it indispensable in the algorithm of a complex multiparametric diagnostic approach for this type of tumor. Nevertheless, PLCNS is characterized by an atypical manifestation, which is an exception to the rule. ConclusionsThe possibilities of neuroimaging of primary lymphomas, even with the use of improved techniques for collecting MR/CT data, are limited and do not always allow reliable differentiation from other neoplasms.
EM sufianov@gmail.com; yangguang1227@163.com
RI Beylerli, Ozal/AAH-2312-2020; zhang, jinlu/KEE-9374-2024
OI Beylerli, Ozal/0000-0002-6149-5460; Talybov, Rustam/0000-0003-3820-2057
CR Bierman P, 2005, HEMATOL ONCOL CLIN N, V19, P597, DOI 10.1016/j.hoc.2005.05.003
   Blasel S, 2018, J NEUROL, V265, P647, DOI 10.1007/s00415-018-8737-7
   Bühring U, 2001, NEUROLOGY, V57, P393, DOI 10.1212/WNL.57.3.393
   Calli C, 2006, EUR J RADIOL, V58, P394, DOI 10.1016/j.ejrad.2005.12.032
   Cianfoni A, 2007, RADIOL MED, V112, P1225, DOI 10.1007/s11547-007-0219-4
   Coulon A, 2002, EUR RADIOL, V12, P329, DOI 10.1007/s003300101037
   Eichler April F, 2006, Neurosurg Focus, V21, pE15
   Fainardi E, 2010, ACT NEUR S, V106, P283, DOI 10.1007/978-3-211-98811-4_53
   FINE HA, 1993, ANN INTERN MED, V119, P1093, DOI 10.7326/0003-4819-119-11-199312010-00007
   Go John L, 2006, Neurosurg Focus, V21, pE4
   Hakyemez B, 2006, J MAGN RESON IMAGING, V24, P817, DOI 10.1002/jmri.20707
   Haldorsen IS, 2009, AM J NEURORADIOL, V30, P744, DOI 10.3174/ajnr.A1447
   Haldorsen IS, 2008, BMC CANCER, V8, DOI 10.1186/1471-2407-8-225
   Hartmann M, 2003, NEUROSCI LETT, V338, P119, DOI 10.1016/S0304-3940(02)01367-8
   Hill QA, 2006, BLOOD REV, V20, P319, DOI 10.1016/j.blre.2006.02.001
   Iwamoto Fabio M, 2006, Neurosurg Focus, V21, pE5
   Koeller KK, 1997, RADIOGRAPHICS, V17, P1497, DOI 10.1148/radiographics.17.6.9397461
   Kremer S, 2002, J NEURORADIOLOGY, V29, P105
   Küker W, 2005, J NEURO-ONCOL, V72, P169, DOI 10.1007/s11060-004-3390-7
   Law M, 2004, AM J NEURORADIOL, V25, P746
   Lee IH, 2010, EUR J RADIOL, V76, P48, DOI 10.1016/j.ejrad.2009.05.013
   Lemercier P, 2014, AM J ROENTGENOL, V203, P163, DOI 10.2214/AJR.13.11186
   Mohile NA, 2007, SEMIN RADIAT ONCOL, V17, P223, DOI 10.1016/j.semradonc.2007.02.008
   Rollin N, 2006, NEURORADIOLOGY, V48, P150, DOI 10.1007/s00234-005-0030-7
   Savintseva ZHI., 2015, FOLIA NEUROPATHOL, V48, P81, DOI [10.22328/2079-5343-2015-4-27-34, DOI 10.22328/2079-5343-2015-4-27-34]
   Schlegel U, 2000, J NEUROL SCI, V181, P1, DOI 10.1016/S0022-510X(00)00385-3
   Schroeder PC, 2006, NEURORADIOLOGY, V48, P715, DOI 10.1007/s00234-006-0123-y
   Senocak E, 2011, EUR J RADIOL, V79, P288, DOI 10.1016/j.ejrad.2010.01.017
   Sugahara T, 1999, J COMPUT ASSIST TOMO, V23, P232, DOI 10.1097/00004728-199903000-00011
   Sugita Y, 2007, J NEURO-ONCOL, V82, P249, DOI 10.1007/s11060-006-9281-3
   Takeuchi H, 2007, J NEURO-ONCOL, V84, P141, DOI 10.1007/s11060-007-9363-x
   Thurnher MM, 2001, NEURORADIOLOGY, V43, P29, DOI 10.1007/s002340000480
   Trofimova TN., 2020, MONOGRAPHY CEREBRAL
   Wong ET, 2005, CLIN CANCER RES, V11, p7151S, DOI 10.1158/1078-0432.CCR-1004-0002
   Wu O, 2005, NEUROIMAG CLIN N AM, V15, P623, DOI 10.1016/j.nic.2005.08.009
   Wuerfel J, 2004, BRAIN, V127, P111, DOI 10.1093/brain/awh007
   Zacharia TT, 2008, J NEUROIMAGING, V18, P411, DOI 10.1111/j.1552-6569.2007.00231.x
   Zakaria R, 2014, BMC MED IMAGING, V14, DOI 10.1186/1471-2342-14-26
NR 38
TC 3
Z9 3
U1 0
U2 6
PU FRONTIERS MEDIA SA
PI LAUSANNE
PA AVENUE DU TRIBUNAL FEDERAL 34, LAUSANNE, CH-1015, SWITZERLAND
SN 2296-875X
J9 FRONT SURG
JI Front. Surg.
PD APR 18
PY 2022
VL 9
AR 887249
DI 10.3389/fsurg.2022.887249
PG 12
WC Surgery
WE Science Citation Index Expanded (SCI-EXPANDED)
SC Surgery
GA 2B5UF
UT WOS:000810252400001
PM 35510125
OA Green Published, gold
DA 2024-06-03
ER

PT J
AU Uchinomura, S
   Mitamura, K
   Norikane, T
   Yamamoto, Y
   Oishi, A
   Hatakeyama, T
   Miyake, K
   Nishiyama, Y
AF Uchinomura, Satoshi
   Mitamura, Katsuya
   Norikane, Takashi
   Yamamoto, Yuka
   Oishi, Akihiro
   Hatakeyama, Tetsuhiro
   Miyake, Keisuke
   Nishiyama, Yoshihiro
TI Distinguishing between primary central nervous system lymphoma and
   glioblastoma using [<SUP>18</SUP>F]fluoromisonidazole and
   [<SUP>18</SUP>F]FDG PET
SO NUCLEAR MEDICINE COMMUNICATIONS
LA English
DT Article
DE [F-18]fluoromisonidazole; [F-18]FDG; glioblastoma; lymphoma; PET
ID TUMOR HYPOXIA; F-18-FDG PET; F-18-FLUOROMISONIDAZOLE; ANGIOGENESIS; MRI
AB Objective The purpose of this study was to assess the diagnostic value of [F-18]fluoromisonidazole (FMISO) and 2-deoxy-2-[F-18]fluoro-D-glucose (FDG) PET to discriminate primary central nervous system lymphoma (PCNSL) from glioblastoma. Methods FMISO and FDG PET/CT scans before therapy obtained in 13 patients with PCNSL and in 62 patients with glioblastoma were retrospectively reviewed. PET results were evaluated by visual and semiquantitative analysis. For semiquantitative analysis, the maximum standardized uptake value (SUV) for tumor (T) and the mean SUV for normal contralateral hemisphere (N) were calculated, and the tumor-to-normal (T/N) ratio was determined. The performance in discriminating PCNSL and glioblastoma was evaluated using a receiver-operating characteristics analysis. Area-under-the-curve (AUC) values for the discrimination were calculated. Results On visual analysis, 54% of PCNSL and 89% of glioblastoma showed positive on FMISO PET. All patients with PCNSL and glioblastoma were FDG positive. FMISO T/N ratio in PCNSL (mean +/- SD = 1.80 +/- 0.59) was significantly lower than that in glioblastoma (mean +/- SD = 2.75 +/- 0.84) (P < 0.001). FDG T/N ratio in PCNSL (mean +/- SD = 3.01 +/- 1.11) was significantly higher than that in glioblastoma (mean +/- SD = 1.77 +/- 0.79) (P < 0.001). For discrimination of patients with PCNSL from glioblastoma, the AUC values for the FMISO T/N ratio, FDG T/N ratio and combination of the two parameters were 0.833, 0.825 and 0.900, respectively. Conclusion FMISO PET is as helpful for differentiating PCNSL from glioblastoma as FDG PET.
C1 [Uchinomura, Satoshi] Sumitomo Besshi Hosp, Dept Radiol, Niihama, Ehime, Japan.
   [Uchinomura, Satoshi; Mitamura, Katsuya; Norikane, Takashi; Yamamoto, Yuka; Nishiyama, Yoshihiro] Kagawa Univ, Fac Med, Dept Radiol, Miki, Kagawa, Japan.
   [Oishi, Akihiro] Kagawa Univ Hosp, Dept Clin Radiol, Miki, Kagawa, Japan.
   [Hatakeyama, Tetsuhiro; Miyake, Keisuke] Kagawa Univ, Fac Med, Dept Neurol Surg, Miki, Kagawa, Japan.
C3 Kagawa University; Kagawa University; Kagawa University
RP Yamamoto, Y (corresponding author), Kagawa Univ, Dept Radiol, 1750-1 Ikenobe, Miki, Kagawa 7610793, Japan.
EM yamamoto.yuka@kagawa-u.ac.jp
FU Grants-in-Aid for Scientific Research [20K08026] Funding Source: KAKEN
CR Bühring U, 2001, NEUROLOGY, V57, P393, DOI 10.1212/WNL.57.3.393
   Carlin S, 2014, J NUCL MED, V55, P515, DOI 10.2967/jnumed.113.126615
   Cher LM, 2006, J NUCL MED, V47, P410
   Chiavazza C, 2018, BIOMED RES INT, V2018, DOI 10.1155/2018/3606970
   Hino-Shishikura A, 2014, EUR J NUCL MED MOL I, V41, P1419, DOI 10.1007/s00259-014-2714-x
   Hustinx R, 1999, J NUCL MED, V40, P995
   Jensen RL, 2009, J NEURO-ONCOL, V92, P317, DOI 10.1007/s11060-009-9827-2
   Kawai N, 2011, EUR J NUCL MED MOL I, V38, P441, DOI 10.1007/s00259-010-1645-4
   KOH WJ, 1992, INT J RADIAT ONCOL, V22, P199, DOI 10.1016/0360-3016(92)91001-4
   Kosaka N, 2008, AM J ROENTGENOL, V190, pW365, DOI 10.2214/AJR.07.2660
   Oh SJ, 2005, NUCL MED BIOL, V32, P899, DOI 10.1016/j.nucmedbio.2005.06.003
   Swanson KR, 2009, J NUCL MED, V50, P36, DOI 10.2967/jnumed.108.055467
   Yamamoto Y, 2012, NUCL MED COMMUN, V33, P621, DOI 10.1097/MNM.0b013e3283529984
   Yamashita K, 2013, NEURORADIOLOGY, V55, P135, DOI 10.1007/s00234-012-1089-6
NR 14
TC 3
Z9 3
U1 1
U2 2
PU LIPPINCOTT WILLIAMS & WILKINS
PI PHILADELPHIA
PA TWO COMMERCE SQ, 2001 MARKET ST, PHILADELPHIA, PA 19103 USA
SN 0143-3636
EI 1473-5628
J9 NUCL MED COMMUN
JI Nucl. Med. Commun.
PD MAR
PY 2022
VL 43
IS 3
BP 270
EP 274
DI 10.1097/MNM.0000000000001510
PG 5
WC Radiology, Nuclear Medicine & Medical Imaging
WE Science Citation Index Expanded (SCI-EXPANDED)
SC Radiology, Nuclear Medicine & Medical Imaging
GA YW3IX
UT WOS:000753310600004
PM 34864812
DA 2024-06-03
ER

PT J
AU Zhang, QJ
   Wang, DW
   Shu, HS
AF Zhang, Qiujian
   Wang, Da-Wei
   Shu, Han-Sheng
TI Outcome of Primary Central Nervous System Lymphoma Treated with Combined
   Surgical Resection and High-Dose Methotrexate Chemotherapy: A
   Single-Institution Retrospective Study
SO TURKISH NEUROSURGERY
LA English
DT Article
DE Central nervous system; Lymphoma; Methotrexate; Outcome; Surgery
ID PRIMARY CNS LYMPHOMA; RITUXIMAB
AB AIM: To evaluate the feasibility and long-term clinical results of combined surgical resection and high-dose methotrexate (HD-MTX) chemotherapy for primary central nervous system lymphoma (PCNSL) of the brain. MATERIAL and METHODS: Fifty-eight patients were diagnosed with PCNSL by histopathological examination of brain biopsy specimens at the Second Affiliated Hospital of Bengbu Medical College from March 2013 to December 2017. All patients received MTX at adose of 3.5 g/m2 every 2 weeks for 6 cycles. Clinical information, including ages, number of lesions, and tumor locations, were retrospectively collected from the medical records. RESULTS: The complete remission rates in patients treated with MTX plus craniotomy for surgical resection and those treated with MTX alone were 70.0% and 32.1%, respectively (p=0.021). Adding craniotomy to MTX chemotherapy did not increase the complication rate. The most common adverse events were hematological toxicity, liver toxicity, and gastrointestinal reaction were similar between groups. Multivariate analysis showed that surgical resection was associated with longer progression-free survival (PFS) (OR: p=0.002), CONCLUSION: Combining craniotomy for surgical resection and MTX-based chemotherapy may be safe and effective for treating PCNSL.
C1 [Zhang, Qiujian; Wang, Da-Wei; Shu, Han-Sheng] Bengbu Med Coll, Dept Neurosurg, Affiliated Hosp 2, Bengbu, Anhui, Peoples R China.
C3 Bengbu Medical College
RP Shu, HS (corresponding author), Bengbu Med Coll, Dept Neurosurg, Affiliated Hosp 2, Bengbu, Anhui, Peoples R China.
EM anhuizhangqiujian@163.com
CR Bataille B, 2000, J NEUROSURG, V92, P261, DOI 10.3171/jns.2000.92.2.0261
   Batchelor T, 2003, J CLIN ONCOL, V21, P1044, DOI 10.1200/JCO.2003.03.036
   Batchelor TT, 2011, NEUROLOGY, V76, P929, DOI 10.1212/WNL.0b013e31820f2d94
   Bellinzona M, 2005, EJSO, V31, P100, DOI 10.1016/j.ejso.2004.10.002
   DEANGELIS LM, 1990, NEUROLOGY, V40, P80, DOI 10.1212/WNL.40.1.80
   Ekenel M, 2007, CURR NEUROL NEUROSCI, V7, P191, DOI 10.1007/s11910-007-0030-6
   HENRY JM, 1974, CANCER, V34, P1293, DOI 10.1002/1097-0142(197410)34:4<1293::AID-CNCR2820340441>3.0.CO;2-P
   Herrlinger U, 2002, ANN NEUROL, V51, P247, DOI 10.1002/ana.10102
   Jahnke K, 2009, EXPERT REV NEUROTHER, V9, P1497, DOI 10.1586/ERN.09.100
   Lee HS, 2014, AM J CLIN ONCOL-CANC, V37, P182, DOI 10.1097/COC.0b013e318271b125
   Liu J, 2015, MOL CLIN ONCOL, V3, P949, DOI 10.3892/mco.2015.566
   Michael BC, 2017, J NEUROONCOL, V132, P1
   Schabet M, 1999, J NEURO-ONCOL, V43, P199, DOI 10.1023/A:1006290032052
   Trotti A, 2003, SEMIN RADIAT ONCOL, V13, P176, DOI 10.1016/S1053-4296(03)00031-6
   Weller M, 2012, NEURO-ONCOLOGY, V14, P1481, DOI 10.1093/neuonc/nos159
NR 15
TC 3
Z9 3
U1 0
U2 2
PU TURKISH NEUROSURGICAL SOC
PI BAHCELIEVLER
PA TASKENT CADDESI 13-4, BAHCELIEVLER, ANKARA 06500, TURKEY
SN 1019-5149
J9 TURK NEUROSURG
JI Turk. Neurosurg.
PY 2022
VL 32
IS 1
BP 1
EP 5
DI 10.5137/1019-5149.JTN.24054-19.2
PG 5
WC Clinical Neurology; Surgery
WE Science Citation Index Expanded (SCI-EXPANDED)
SC Neurosciences & Neurology; Surgery
GA YH5WB
UT WOS:000743236600001
PM 35018626
DA 2024-06-03
ER

PT J
AU Yoshimura, K
   Kawabata, S
   Kashiwagi, H
   Fukuo, Y
   Takeuchi, K
   Futamura, G
   Hiramatsu, R
   Takata, T
   Tanaka, H
   Watanabe, T
   Suzuki, M
   Hu, NNR
   Miyatake, SI
   Wanibuchi, M
AF Yoshimura, Kohei
   Kawabata, Shinji
   Kashiwagi, Hideki
   Fukuo, Yusuke
   Takeuchi, Koji
   Futamura, Gen
   Hiramatsu, Ryo
   Takata, Takushi
   Tanaka, Hiroki
   Watanabe, Tsubasa
   Suzuki, Minoru
   Hu, Naonori
   Miyatake, Shin-Ichi
   Wanibuchi, Masahiko
TI Efficacy of Boron Neutron Capture Therapy in Primary Central Nervous
   System Lymphoma: In Vitro and In Vivo Evaluation
SO CELLS
LA English
DT Article
DE boron neutron capture therapy (BNCT); malignant brain tumor; primary
   central nervous system lymphoma (PCNSL); radiation therapy
ID PRIMARY CNS LYMPHOMA; BRAIN; TUMORS; SURVIVAL; MODEL; AGE
AB Background: Boron neutron capture therapy (BNCT) is a nuclear reaction-based tumor cell-selective particle irradiation method. High-dose methotrexate and whole-brain radiation therapy (WBRT) are the recommended treatments for primary central nervous system lymphoma (PCNSL). This tumor responds well to initial treatment but relapses even after successful treatment, and the prognosis is poor as there is no safe and effective treatment for relapse. In this study, we aimed to conduct basic research to explore the possibility of using BNCT as a treatment for PCNSL. Methods: The boron concentration in human lymphoma cells was measured. Subsequently, neutron irradiation experiments on lymphoma cells were conducted. A mouse central nervous system (CNS) lymphoma model was created to evaluate the biodistribution of boron after the administration of borono-phenylalanine as a capture agent. In the neutron irradiation study of a mouse PCNSL model, the therapeutic effect of BNCT on PCNSL was evaluated in terms of survival. Results: The boron uptake capability of human lymphoma cells was sufficiently high both in vitro and in vivo. In the neutron irradiation study, the BNCT group showed a higher cell killing effect and prolonged survival compared with the control group. Conclusions: A new therapeutic approach for PCNSL is urgently required, and BNCT may be a promising treatment for PCNSL. The results of this study, including those of neutron irradiation, suggest success in the conduct of future clinical trials to explore the possibility of BNCT as a new treatment option for PCNSL.
C1 [Yoshimura, Kohei; Kawabata, Shinji; Kashiwagi, Hideki; Fukuo, Yusuke; Takeuchi, Koji; Futamura, Gen; Hiramatsu, Ryo; Wanibuchi, Masahiko] Osaka Med & Pharmaceut Univ, Dept Neurosurg, 2-7 Daigaku Machi, Takatsuki, Osaka 5698686, Japan.
   [Takata, Takushi; Tanaka, Hiroki; Watanabe, Tsubasa; Suzuki, Minoru] Kyoto Univ, Inst Integrated Radiat & Nucl Sci, 2 Asashiro Nishi, Kumatori, Sennan 5900494, Japan.
   [Hu, Naonori; Miyatake, Shin-Ichi] Osaka Med & Pharmaceut Univ, Kansai BNCT Med Ctr, 2-7 Daigaku Machi, Takatsuki, Osaka 5698686, Japan.
C3 Osaka Medical & Pharmaceutical University; Kyoto University; Osaka
   Medical & Pharmaceutical University
RP Kawabata, S (corresponding author), Osaka Med & Pharmaceut Univ, Dept Neurosurg, 2-7 Daigaku Machi, Takatsuki, Osaka 5698686, Japan.
EM kohei.yoshimura@ompu.ac.jp; shinji.kawabata@ompu.ac.jp;
   hideki.kashiwagi@ompu.ac.jp; yusuke.fukuo@ompu.ac.jp;
   koji.takeuchi@ompu.ac.jp; gen.futamura@ompu.ac.jp;
   ryo.hiramatsu@ompu.ac.jp; taku-takata@rri.kyoto-u.ac.jp;
   tanaka.hiroki.3e@kyoto-u.ac.jp; watanabe.tsubasa.8x@kyoto-u.ac.jp;
   suzuki.minoru.3x@kyoto-u.ac.jp; naonori.ko@ompu.ac.jp;
   shinichi.miyatake@ompu.ac.jp; wanibuchi@ompu.ac.jp
RI Kawabata, Shinji/ABD-9354-2020
OI Kawabata, Shinji/0000-0001-5007-5279; Fukuo, Yusuke/0000-0002-6395-2215;
   Hu, Naonori/0000-0003-2702-3344; Yoshimura, Kohei/0000-0003-4612-1820;
   Suzuki, Minoru/0000-0002-5421-9417; Kashiwagi,
   Hideki/0000-0003-3192-4065; Hiramatsu, Ryo/0000-0002-5581-5472
CR Abrey LE, 1998, J CLIN ONCOL, V16, P859, DOI 10.1200/JCO.1998.16.3.859
   [Anonymous], 2017, Neurol Med Chir (Tokyo), V57, P9, DOI 10.2176/nmc.sup.2017-0001
   Bagga RB, 2015, J NEURO-ONCOL, V121, P9, DOI 10.1007/s11060-014-1624-x
   Batchelor T, 2003, J CLIN ONCOL, V21, P1044, DOI 10.1200/JCO.2003.03.036
   Caveness W, 1981, ARCH NEUROL-CHICAGO, V38, P787
   CODERRE JA, 1993, INT J RADIAT ONCOL, V27, P1121, DOI 10.1016/0360-3016(93)90533-2
   Correa DD, 2012, NEURO-ONCOLOGY, V14, P101, DOI 10.1093/neuonc/nor186
   Corry J, 1998, INT J RADIAT ONCOL, V41, P615, DOI 10.1016/S0360-3016(97)00571-3
   Detta A, 2009, CANCER RES, V69, P2126, DOI 10.1158/0008-5472.CAN-08-2345
   Doolittle ND, 2013, NEUROLOGY, V81, P84, DOI 10.1212/WNL.0b013e318297eeba
   Ferreri AJM, 2003, J CLIN ONCOL, V21, P266, DOI 10.1200/JCO.2003.09.139
   Futamura G, 2017, RADIAT ONCOL, V12, DOI 10.1186/s13014-017-0765-4
   Hattori Y, 2014, AMINO ACIDS, V46, P2715, DOI 10.1007/s00726-014-1829-5
   HILL JS, 1992, P NATL ACAD SCI USA, V89, P1785, DOI 10.1073/pnas.89.5.1785
   Kawabata S, 2013, J NEUROSURG, V119, P837, DOI 10.3171/2013.5.JNS122204
   Kawabata S, 2011, J NEURO-ONCOL, V103, P175, DOI 10.1007/s11060-010-0376-5
   Kruger PG, 1940, P NATL ACAD SCI USA, V26, P181, DOI 10.1073/pnas.26.3.181
   Milgrom SA, 2015, LEUKEMIA LYMPHOMA, V56, P1197, DOI 10.3109/10428194.2014.961014
   Miyatake SI, 2016, NEUROL MED-CHIR, V56, P361, DOI 10.2176/nmc.ra.2015-0297
   Ostrom QT, 2019, NEURO-ONCOLOGY, V21, pV1, DOI 10.1093/neuonc/noz150
   Ostrom QT, 2016, NEURO-ONCOLOGY, V18, P1, DOI 10.1093/neuonc/nov297
   Reni M, 1999, BRIT J CANCER, V79, P530, DOI 10.1038/sj.bjc.6690083
   Soussain C, 2007, CLIN CANCER RES, V13, P2504, DOI 10.1158/1078-0432.CCR-06-2379
   Suzuki M, 2004, INT J RADIAT ONCOL, V59, P260, DOI 10.1016/j.ijrobp.2003.12.018
   Suzuki M, 2014, J RADIAT RES, V55, P146, DOI 10.1093/jrr/rrt098
   Takahashi Y, 2014, MOL CLIN ONCOL, V2, P525, DOI 10.3892/mco.2014.287
   Takeuchi K, 2020, CELLS-BASEL, V9, DOI 10.3390/cells9061551
   Villano JL, 2011, BRIT J CANCER, V105, P1414, DOI 10.1038/bjc.2011.357
   Yamatomo N, 2013, RADIAT ONCOL, V8, DOI 10.1186/1748-717X-8-280
   Yoshida F, 2002, CANCER LETT, V187, P135, DOI 10.1016/S0304-3835(02)00380-4
NR 30
TC 3
Z9 3
U1 0
U2 5
PU MDPI
PI BASEL
PA ST ALBAN-ANLAGE 66, CH-4052 BASEL, SWITZERLAND
EI 2073-4409
J9 CELLS-BASEL
JI Cells
PD DEC
PY 2021
VL 10
IS 12
AR 3398
DI 10.3390/cells10123398
PG 14
WC Cell Biology
WE Science Citation Index Expanded (SCI-EXPANDED)
SC Cell Biology
GA XW9YK
UT WOS:000735964800001
PM 34943904
OA Green Published, gold
DA 2024-06-03
ER

PT J
AU Karpathiou, G
   Babiuc, SM
   Camy, F
   Ferrand, E
   Papoudou-Bai, A
   Dumollard, JM
   Cornillon, J
   Peoc'h, M
AF Karpathiou, Georgia
   Babiuc, Silvia-Maria
   Camy, Florian
   Ferrand, Elise
   Papoudou-Bai, Alexandra
   Dumollard, Jean Marc
   Cornillon, Jerome
   Peoc'h, Michel
TI Primary central nervous system lymphomas express immunohistochemical
   factors of autophagy
SO SCIENTIFIC REPORTS
LA English
DT Article
ID BECLIN 1 EXPRESSION; B-CELL LYMPHOMA; SURVIVAL; INHIBITION; PROGNOSIS;
   TARGET
AB Primary central nervous system lymphoma (PCNSL) is an aggressive and rare disease. Autophagy is a catabolic mechanism boosting various tumors, including lymphomas; its inhibition is thus a promising therapeutic target. Its presence has never been studied in PCNSLs. We conducted a retrospective immunohistochemical study of 25 PCNSLs for LC3B, p62, and M6PR, comparing it with clinicopathological characteristics. Fourteen (56%) and eleven (44%) PCNSLs were of low and high LC3B expression, respectively. p62 expression was present in most tumors (n = 21, 84%). M6PR was present in all tumors, with 14 (56%) and 11 (44%) cases being of low and high M6PR expression, respectively. LC3B expression was correlated with the performance status (PS) (p = 0.04). No association was found with other clinical parameters, such as deep structure invasion, multiple lesions, complete response, and recurrence after response. p62 showed a strong positive association with MUM1 expression (p = 0.0005). M6PR expression showed a positive correlation (p = 0.04) with PD-L1 expression. No association was found with p53, Ki67, CD8, BCL2, BCL6, or double MYC/BLC2 co-expressors. No association of LC3B, p62, and M6PR expression with survival was found. Our findings provide evidence for the possible presence of autophagic markers in PCNSLs and, thus, for possible treatment targets.
C1 [Karpathiou, Georgia; Camy, Florian; Ferrand, Elise; Dumollard, Jean Marc; Peoc'h, Michel] Univ Hosp St Etienne, Pathol Dept, F-42055 St Etienne 2, France.
   [Babiuc, Silvia-Maria; Cornillon, Jerome] Lucien Neuwirth Canc Inst, Hematol & Cell Therapy Dept, St Etienne, France.
   [Papoudou-Bai, Alexandra] Univ Hosp Ioannina, Pathol Dept, Ioannina, Greece.
C3 CHU de St Etienne; Institut de Cancerologie de la Loire; University
   Hospital Ioannina
RP Karpathiou, G (corresponding author), Univ Hosp St Etienne, Pathol Dept, F-42055 St Etienne 2, France.
EM gakarpath@yahoo.gr
FU Tumorotheque/Centre de Ressources Biologiques de CHU Saint-Etienne
   (BRIF) [BB-0033-00041]
FX The authors would like to thank Mr Philippe Cosmo from the
   Tumorotheque/Centre de Ressources Biologiques de CHU Saint-Etienne (BRIF
   no. BB-0033-00041), as well as Ms Suzy Bugnazet and Christiane Sigot for
   their excellent technical assistance.
CR Abrey LE, 2006, J CLIN ONCOL, V24, P5711, DOI 10.1200/JCO.2006.08.2941
   Al-Bari MAA, 2020, J PHYSIOL BIOCHEM, V76, P357, DOI 10.1007/s13105-020-00746-0
   Alinari L, 2017, BLOOD, V129, P1740, DOI 10.1182/blood-2017-02-764639
   Banik SM, 2020, NATURE, V584, P291, DOI 10.1038/s41586-020-2545-9
   Bertolo C, 2013, BRIT J HAEMATOL, V162, P621, DOI 10.1111/bjh.12440
   Birkenmeier K, 2016, ONCOTARGET, V7, P46579, DOI 10.18632/oncotarget.10300
   Camy F, 2020, J IMMUNOTHER CANCER, V8, DOI 10.1136/jitc-2020-000597
   Gayle S, 2017, BLOOD, V129, P1768, DOI 10.1182/blood-2016-09-736892
   Han J, 2021, AUTOPHAGY, V17, P1393, DOI 10.1080/15548627.2020.1761742
   Hans CP, 2004, BLOOD, V103, P275, DOI 10.1182/blood-2003-05-1545
   Hatzl S, 2020, HEMATOL ONCOL, V38, P277, DOI 10.1002/hon.2727
   Huang JJ, 2011, HUM PATHOL, V42, P1459, DOI 10.1016/j.humpath.2010.12.014
   Huang JJ, 2010, AUTOPHAGY, V6, P777, DOI 10.4161/auto.6.6.12784
   Iwadate R, 2015, AM J PATHOL, V185, P2523, DOI 10.1016/j.ajpath.2015.05.008
   Jahr G, 2018, BRAIN BEHAV, V8, DOI 10.1002/brb3.928
   Karpathiou G, 2021, J NEUROPATH EXP NEUR, V80, P830, DOI 10.1093/jnen/nlab080
   Karpathiou G, 2021, CANCERS, V13, DOI 10.3390/cancers13092169
   Kim S, 2019, ONCOIMMUNOLOGY, V8, DOI 10.1080/2162402X.2019.1626653
   Kim S, 2016, BMC CANCER, V16, DOI 10.1186/s12885-016-2397-8
   Kluin PM, 2017, WHO CLASSIFICATION T
   Liu JL, 2014, BRIT J CANCER, V111, P944, DOI 10.1038/bjc.2014.355
   Nayyar N, 2019, BLOOD ADV, V3, P375, DOI 10.1182/bloodadvances.2018027672
   Nicotra G, 2010, MODERN PATHOL, V23, P937, DOI 10.1038/modpathol.2010.80
   Ramakrishnan R, 2013, AUTOPHAGY, V9, P615, DOI 10.4161/auto.23485
   Ramakrishnan R, 2012, CANCER RES, V72, P5483, DOI 10.1158/0008-5472.CAN-12-2236
   Sanchez-Lopez E, 2020, CELL DEATH DIFFER, V27, P2206, DOI 10.1038/s41418-020-0496-1
   Schläfli AM, 2016, ONCOTARGET, V7, P39544, DOI 10.18632/oncotarget.9647
   Sommermann TG, 2012, AUTOPHAGY, V8, P265, DOI 10.4161/auto.8.2.18763
   Wahba J, 2018, CANCER IMMUNOL IMMUN, V67, P1753, DOI 10.1007/s00262-018-2199-8
   Willenbacher W, 2016, LEUKEMIA LYMPHOMA, V57, P2330, DOI 10.3109/10428194.2016.1144880
   Zhang H, 2016, CANCER RES, V76, P6410, DOI 10.1158/0008-5472.CAN-16-0595
NR 31
TC 3
Z9 3
U1 0
U2 2
PU NATURE PORTFOLIO
PI BERLIN
PA HEIDELBERGER PLATZ 3, BERLIN, 14197, GERMANY
SN 2045-2322
J9 SCI REP-UK
JI Sci Rep
PD NOV 15
PY 2021
VL 11
IS 1
AR 22259
DI 10.1038/s41598-021-01693-6
PG 11
WC Multidisciplinary Sciences
WE Science Citation Index Expanded (SCI-EXPANDED)
SC Science & Technology - Other Topics
GA XA4MX
UT WOS:000720624200034
PM 34782660
OA gold, Green Published
DA 2024-06-03
ER

PT J
AU Sun, XQ
   Wang, CQ
   Chen, C
   Huang, JJ
   Wu, XQ
   Wang, Y
   He, XH
   Cao, JH
   Jiang, WQ
   Sun, P
   Li, ZM
AF Sun, Xiaoqing
   Wang, Caiqin
   Chen, Cui
   Huang, Jiajia
   Wu, Xianqiu
   Wang, Yu
   He, Xiaohua
   Cao, Jianghua
   Jiang, Wenqi
   Sun, Peng
   Li, Zhiming
TI Combined tumor-associated macrophages biomarker predicting extremely
   poor outcome of patients with primary central nervous system lymphoma
SO HEMATOLOGICAL ONCOLOGY
LA English
DT Article
DE M2-to-M1 ratio; PCNSL; PD-L1; prognostic; TAMs
ID B-CELL LYMPHOMA; CNS LYMPHOMA; PHASE-II; EXPRESSION; RITUXIMAB;
   PHAGOCYTOSIS; SURVIVAL
AB Primary central nervous system lymphoma (PCNSL) is an aggressive and rare malignancy with poor prognosis. However, there are no reliable prognostic biomarkers for PCNSL in clinical practice. Here, we aimed to identify a reliable prognostic biomarker for predicting the survival of PCNSL patients. In this study, multiplex immunofluorescence and digital imaging analysis were used to characterize tumor-associated macrophages (TAMs) immunophenotypes and the expression of programmed cell death ligand 1 on TAMs, with regard to prognosis from diagnostic tumor tissue samples of 59 PCNSL patients. We found that the M2-to-M1 ratio was a more reliable prognostic biomarker for PCNSL than M1-like or M2-like macrophage infiltration. In addition, the combination of programmed death-ligand 1 (PD-L1) expression on TAMs and the M2-to-M1 ratio in PCNSL demonstrated improved performance in prognostic discrimination than PD-L1-positive TAMs or M2-to-M1 ratio. To validate the prognostic significance of the combined TAMs associated biomarkers, they were integrated into the International Extranodal Lymphoma Study Group (IELSG) index and termed as IELSG-M index. Kaplan-Meier plots showed that the IELSG-M index could discriminate patients into low-, intermediate- or high-risk subgroups, better than IELSG, in terms of prognosis. The areas under the receiver operating characteristic curves of IELSG-M was 0.844 for overall survival; superior to the IELSG model (0.580). Taken together, this study's findings showed that the combination of PD-L1 on TAMs and the M2-to-M1 ratio could be strong prognostic predictive biomarkers for PCNSL and the IELSG-M index had improved prognostic significance than the IELSG index.
C1 [Sun, Xiaoqing] Sun Yat Sen Univ, State Key Lab Oncol South China, Collaborat Innovat Ctr Canc Med, Canc Ctr,Dept Intens Care Unit, Guangzhou, Peoples R China.
   [Wang, Caiqin] Sun Yat Sen Univ, Affiliated Hosp 6, Dept Med Oncol, Guangzhou, Peoples R China.
   [Chen, Cui] Sun Yat Sen Univ, Affiliated Hosp 1, Dept Med Oncol, Guangzhou, Peoples R China.
   [Huang, Jiajia; Wang, Yu; He, Xiaohua; Cao, Jianghua; Jiang, Wenqi; Sun, Peng; Li, Zhiming] Sun Yat Sen Univ, Collaborat Innovat Ctr Canc Med, State Key Lab Oncol South China, Canc Ctr,Dept Med Oncol, Guangzhou 510060, Peoples R China.
   [Wu, Xianqiu] Southern Med Univ, Nanfang Hosp, Dept Hepatobiliary Surg, Guangzhou, Peoples R China.
C3 Sun Yat Sen University; State Key Lab Oncology South China; Sun Yat Sen
   University; Sun Yat Sen University; State Key Lab Oncology South China;
   Sun Yat Sen University; Southern Medical University - China
RP Sun, P; Li, ZM (corresponding author), Sun Yat Sen Univ, Collaborat Innovat Ctr Canc Med, State Key Lab Oncol South China, Canc Ctr,Dept Med Oncol, Guangzhou 510060, Peoples R China.
EM sunp@sysucc.org.cn; lizhm@sysucc.org.cn
RI wang, caiqin/ABJ-9671-2022; jiang, wen/GYI-9662-2022; Sun,
   Peng/KDO-4243-2024; Xiaohua, He/AAG-4449-2021
OI Wang, Yu/0000-0002-5394-0050
FU National Natural Science Foundation of China [81872902, 82073917];
   National Science and Technology Major Project [2018ZX09734003];
   Guangzhou Science and Technology Program key projects [201804010485];
   Sun Yat-sen University Cancer Center [2014-fxy-106, 2016-fxy-079]
FX National Natural Science Foundation of China, Grant/Award Numbers:
   81872902, 82073917; National Science and Technology Major Project,
   Grant/Award Number: 2018ZX09734003; Guangzhou Science and Technology
   Program key projects, Grant/Award Number: 201804010485; Sun Yat-sen
   University Cancer Center, Grant/Award Numbers: 2014-fxy-106,
   2016-fxy-079
CR Ahmed FS, 2020, CLIN CANCER RES, V26, P5456, DOI 10.1158/1078-0432.CCR-20-1303
   Algazi AP, 2009, NEUROTHERAPEUTICS, V6, P587, DOI 10.1016/j.nurt.2009.04.013
   Aslan K, 2020, NAT COMMUN, V11, DOI 10.1038/s41467-020-14642-0
   Canioni D, 2008, J CLIN ONCOL, V26, P440, DOI 10.1200/JCO.2007.12.8298
   Christov C, 1999, J NEUROPATH EXP NEUR, V58, P1069, DOI 10.1097/00005072-199910000-00005
   Ene CI, 2020, NEURO-ONCOLOGY, V22, P639, DOI 10.1093/neuonc/noz226
   Furuse M, 2020, BMC CANCER, V20, DOI 10.1186/s12885-020-06755-y
   Ghesquieres H, 2019, ANN ONCOL, V30, P621, DOI 10.1093/annonc/mdz032
   Gordon SR, 2017, NATURE, V545, P495, DOI 10.1038/nature22396
   Grommes C, 2017, J CLIN ONCOL, V35, P2410, DOI 10.1200/JCO.2017.72.7602
   Gurzov EN, 2009, CELL DEATH DIFFER, V16, P1539, DOI 10.1038/cdd.2009.99
   Herbst RS, 2014, NATURE, V515, P563, DOI 10.1038/nature14011
   Kadoch C, 2009, CLIN CANCER RES, V15, P1989, DOI 10.1158/1078-0432.CCR-08-2054
   Le M, 2019, ONCOLOGIST, V24, pE898, DOI 10.1634/theoncologist.2018-0629
   Liu YT, 2020, CLIN CANCER RES, V26, P970, DOI [10.1158/1078-0432.CCR-19-1040z, 10.1158/1078-0432.CCR-19-1040]
   Montesinos-Rongen M, 2015, J IMMUNOL, V195, P1312, DOI 10.4049/jimmunol.1402341
   Nam SJ, 2018, ONCOIMMUNOLOGY, V7, DOI 10.1080/2162402X.2018.1442164
   Nam SJ, 2014, LEUKEMIA LYMPHOMA, V55, P2466, DOI 10.3109/10428194.2013.879713
   Pels H, 2003, J CLIN ONCOL, V21, P4489, DOI 10.1200/JCO.2003.04.056
   Pollard JW, 2004, NAT REV CANCER, V4, P71, DOI 10.1038/nrc1256
   Pollari M, 2018, HAEMATOLOGICA, V103, P1908, DOI 10.3324/haematol.2018.197194
   Sasayama T, 2016, BRAIN PATHOL, V26, P479, DOI 10.1111/bpa.12318
   Schürch CM, 2019, THYROID, V29, P979, DOI 10.1089/thy.2018.0555
   Shi Y, 2021, CANCER COMMUN, V41, P140, DOI 10.1002/cac2.12131
   SHIPP MA, 1993, NEW ENGL J MED, V329, P987, DOI 10.1056/nejm199309303291402
   Stack EC, 2014, METHODS, V70, P46, DOI 10.1016/j.ymeth.2014.08.016
   Steidl C, 2010, NEW ENGL J MED, V362, P875, DOI 10.1056/NEJMoa0905680
   Tian LY, 2020, WORLD J SURG ONCOL, V18, DOI 10.1186/s12957-020-02082-5
   Utsuki S, 2010, BRAIN TUMOR PATHOL, V27, P59, DOI 10.1007/s10014-010-0264-x
   Vilain RE, 2017, CLIN CANCER RES, V23, P5024, DOI 10.1158/1078-0432.CCR-16-0698
   Watanabe H, 2019, INTERNAL MED, V58, P3033, DOI 10.2169/internalmedicine.2875-19
   Yang MJ, 2018, CANCER COMMUN, V38, DOI 10.1186/s40880-018-0279-y
   Zhang W, 2020, CANCER COMMUN, V40, P69, DOI 10.1002/cac2.12010
NR 33
TC 3
Z9 3
U1 1
U2 10
PU WILEY
PI HOBOKEN
PA 111 RIVER ST, HOBOKEN 07030-5774, NJ USA
SN 0278-0232
EI 1099-1069
J9 HEMATOL ONCOL
JI Hematol. Oncol.
PD DEC
PY 2021
VL 39
IS 5
BP 625
EP 638
DI 10.1002/hon.2926
EA SEP 2021
PG 14
WC Oncology; Hematology
WE Science Citation Index Expanded (SCI-EXPANDED)
SC Oncology; Hematology
GA XI3AK
UT WOS:000697255400001
PM 34543472
DA 2024-06-03
ER

PT J
AU MacIver, CL
   Al Busaidi, A
   Ganeshan, B
   Maynard, JA
   Wastling, S
   Hyare, H
   Brandner, S
   Markus, JE
   Lewis, MA
   Groves, AM
   Cwynarski, K
   Thust, SC
AF MacIver, Claire L.
   Al Busaidi, Ayisha
   Ganeshan, Balaji
   Maynard, John A.
   Wastling, Stephen
   Hyare, Harpreet
   Brandner, Sebastian
   Markus, Julia E.
   Lewis, Martin A.
   Groves, Ashley M.
   Cwynarski, Kate
   Thust, Stefanie C.
TI Filtration-Histogram Based Magnetic Resonance Texture Analysis (MRTA)
   for the Distinction of Primary Central Nervous System Lymphoma and
   Glioblastoma
SO JOURNAL OF PERSONALIZED MEDICINE
LA English
DT Article
DE brain; lymphoma; glioblastoma; magnetic resonance imaging;
   computer-assisted
ID MRI
AB Primary central nervous system lymphoma (PCNSL) has variable imaging appearances, which overlap with those of glioblastoma (GBM), thereby necessitating invasive tissue diagnosis. We aimed to investigate whether a rapid filtration histogram analysis of clinical MRI data supports the distinction of PCNSL from GBM. Ninety tumours (PCNSL n = 48, GBM n = 42) were analysed using pre-treatment MRI sequences (T-1-weighted contrast-enhanced (T1CE), T-2-weighted (T-2), and apparent diffusion coefficient maps (ADC)). The segmentations were completed with proprietary texture analysis software (TexRAD version 3.3). Filtered (five filter sizes SSF = 2-6 mm) and unfiltered (SSF = 0) histogram parameters were compared using Mann-Whitney U non-parametric testing, with receiver operating characteristic (ROC) derived area under the curve (AUC) analysis for significant results. Across all (n = 90) tumours, the optimal algorithm performance was achieved using an unfiltered ADC mean and the mean of positive pixels (MPP), with a sensitivity of 83.8%, specificity of 8.9%, and AUC of 0.88. For subgroup analysis with >1/3 necrosis masses, ADC permitted the identification of PCNSL with a sensitivity of 96.9% and specificity of 100%. For T1CE-derived regions, the distinction was less accurate, with a sensitivity of 71.4%, specificity of 77.1%, and AUC of 0.779. A role may exist for cross-sectional texture analysis without complex machine learning models to differentiate PCNSL from GBM. ADC appears the most suitable sequence, especially for necrotic lesion distinction.
C1 [MacIver, Claire L.; Maynard, John A.; Wastling, Stephen; Lewis, Martin A.; Thust, Stefanie C.] UCL Inst Neurol, Dept Brain Repair & Rehabil, Neuroradiol Acad Unit, London WC1N 3BG, England.
   [Al Busaidi, Ayisha; Maynard, John A.; Wastling, Stephen; Thust, Stefanie C.] Natl Hosp Neurol & Neurosurg, Lysholm Dept Neuroradiol, London WC1N 3BG, England.
   [Ganeshan, Balaji; Groves, Ashley M.] Univ Coll London Hosp NHS Fdn Trust, Inst Nucl Med, London NW1 2BU, England.
   [Hyare, Harpreet; Markus, Julia E.; Thust, Stefanie C.] Univ Coll London Hosp NHS Fdn Trust, Dept Imaging, London NW1 3BG, England.
   [Brandner, Sebastian] UCL Inst Neurol, Dept Neurodegenerat Dis, London WC1N 3BG, England.
   [Brandner, Sebastian] Natl Hosp Neurol & Neurosurg, Div Neuropathol, London WC1N 3BG, England.
   [Cwynarski, Kate] Univ Coll London Hosp NHS Fdn Trust, Dept Haematol & Oncol, London NW1 3BG, England.
C3 University of London; University College London; University of London;
   University College London; UCL Medical School; University College London
   Hospitals NHS Foundation Trust; University College London Hospitals NHS
   Foundation Trust; University of London; University College London;
   University College London Hospitals NHS Foundation Trust; University of
   London; University College London; University of London; University
   College London; University of London; University College London; UCL
   Medical School; University College London Hospitals NHS Foundation
   Trust; University College London Hospitals NHS Foundation Trust;
   University of London; University College London
RP MacIver, CL (corresponding author), UCL Inst Neurol, Dept Brain Repair & Rehabil, Neuroradiol Acad Unit, London WC1N 3BG, England.
EM Claire.maciver.17@ucl.ac.uk; ayisha.albusaidi@nhs.net;
   b.ganeshan@ucl.ac.uk; john.alexander.maynard@gmail.com;
   stephen.wastling@hns.net; harpreet.hyare@nhs.net; s.brandner@ucl.ac.uk;
   juliaemily.markus@nhs.net; martin.lewis@alumni.ucl.ac.uk;
   ashley.groves@nhs.net; kate.cwynarski@nhs.net; s.thust@ucl.ac.uk
RI Al Busaidi, Ayisha/AIC-6467-2022
OI Al Busaidi, Ayisha/0000-0002-3539-3743; Maynard,
   John/0000-0002-4089-7575; Ganeshan, Balaji/0000-0002-1386-0531; Thust,
   Stefanie/0000-0001-5136-6000
FU UK National Institute of Health Research/Biomedical Research Centre
FX This study was performed at University College London/University College
   London Hospitals, which receives proportional funding through the UK
   National Institute of Health Research/Biomedical Research Centre funding
   scheme. No specific grant number is associated with the presented
   research.
CR Ahn SJ, 2014, PLOS ONE, V9, DOI 10.1371/journal.pone.0112948
   Al-Okaili RN, 2007, RADIOLOGY, V243, P539, DOI 10.1148/radiol.2432060493
   Bao SX, 2019, MAGN RESON MED SCI, V18, P53, DOI 10.2463/mrms.mp.2017-0135
   Bathla G, 2021, EUR RADIOL, V31, P8703, DOI 10.1007/s00330-021-07845-6
   Brandao LA, 2016, NEUROIMAG CLIN N AM, V26, P511, DOI 10.1016/j.nic.2016.06.004
   Chihara Dai, 2018, Oncotarget, V9, P28897, DOI 10.18632/oncotarget.25622
   Ferreri AJM, 2016, LANCET HAEMATOL, V3, pE217, DOI 10.1016/S2352-3026(16)00036-3
   Ganeshan B, 2013, RADIOLOGY, V266, P326, DOI 10.1148/radiol.12112428
   Gittleman H, 2018, NEURO-ONCOLOGY, V20, P6, DOI 10.1093/neuonc/noy090
   Guo AC, 2002, RADIOLOGY, V224, P177, DOI 10.1148/radiol.2241010637
   Ideguchi M, 2015, J NEURO-ONCOL, V123, P289, DOI 10.1007/s11060-015-1797-y
   Johnson BA, 1997, AM J NEURORADIOL, V18, P563
   Kang D, 2018, NEURO-ONCOLOGY, V20, P1251, DOI 10.1093/neuonc/noy021
   Kassner A, 2010, AM J NEURORADIOL, V31, P809, DOI 10.3174/ajnr.A2061
   Kim Y, 2018, NEURORADIOLOGY, V60, P1297, DOI 10.1007/s00234-018-2091-4
   Küker W, 2005, J NEURO-ONCOL, V72, P169, DOI 10.1007/s11060-004-3390-7
   Kunimatsu A, 2018, MAGN RESON MED SCI, V17, P50, DOI 10.2463/mrms.mp.2017-0044
   Lewis MA, 2019, EUR J RADIOL, V113, P116, DOI 10.1016/j.ejrad.2019.02.014
   Makino K, 2018, WORLD NEUROSURG, V112, pE1, DOI 10.1016/j.wneu.2017.10.141
   Malikova H, 2016, CANCER IMAGING, V16, DOI 10.1186/s40644-016-0098-9
   Miles KA, 2013, CANCER IMAGING, V13, P400, DOI 10.1102/1470-7330.2013.9045
   Neska-Matuszewska M, 2018, PLOS ONE, V13, DOI 10.1371/journal.pone.0191341
   Nguyen AV, 2018, NEUROSURG FOCUS, V45, DOI 10.3171/2018.8.FOCUS18325
   Peet AC, 2012, NAT REV CLIN ONCOL, V9, P700, DOI 10.1038/nrclinonc.2012.187
   Phillips EH, 2014, CURR HEMATOL MALIG R, V9, P243, DOI 10.1007/s11899-014-0217-2
   Shim WH, 2015, PLOS ONE, V10, DOI 10.1371/journal.pone.0134761
   Skogen K, 2016, EUR J RADIOL, V85, P824, DOI 10.1016/j.ejrad.2016.01.013
   Skogen K, 2013, J NEURO-ONCOL, V111, P213, DOI 10.1007/s11060-012-1010-5
   Suh HB, 2018, EUR RADIOL, V28, P3832, DOI 10.1007/s00330-018-5368-4
   Sutherland T, 2012, J MED IMAG RADIAT ON, V56, P295, DOI 10.1111/j.1754-9485.2012.02366.x
   Thust SC, 2021, AM J NEURORADIOL, V42, P441, DOI 10.3174/ajnr.A6965
   Toh CH, 2008, AM J NEURORADIOL, V29, P471, DOI 10.3174/ajnr.A0872
   Wen JB, 2017, J COMPUT ASSIST TOMO, V41, P904, DOI 10.1097/RCT.0000000000000636
   Xiao DD, 2018, CLIN NEUROL NEUROSUR, V173, P84, DOI 10.1016/j.clineuro.2018.08.004
   Yun J, 2019, SCI REP-UK, V9, DOI 10.1038/s41598-019-42276-w
NR 35
TC 3
Z9 3
U1 0
U2 5
PU MDPI
PI BASEL
PA ST ALBAN-ANLAGE 66, CH-4052 BASEL, SWITZERLAND
EI 2075-4426
J9 J PERS MED
JI J. Pers. Med.
PD SEP
PY 2021
VL 11
IS 9
AR 876
DI 10.3390/jpm11090876
PG 12
WC Health Care Sciences & Services; Medicine, General & Internal
WE Science Citation Index Expanded (SCI-EXPANDED)
SC Health Care Sciences & Services; General & Internal Medicine
GA UV7UO
UT WOS:000699678500001
PM 34575653
OA Green Published, gold
DA 2024-06-03
ER

PT J
AU Wang, MY
   Qu, Y
   Hu, DR
   Niu, T
   Qian, ZY
AF Wang, Mengyao
   Qu, Ying
   Hu, Danrong
   Niu, Ting
   Qian, Zhiyong
TI Nanomedicine Applications in Treatment of Primary Central Nervous System
   Lymphoma: Current State of the Art
SO JOURNAL OF BIOMEDICAL NANOTECHNOLOGY
LA English
DT Review
DE Primary Central Nervous Lymphoma; Blood-Brain Barrier; Cancer Therapy;
   Nanomedicine
ID BLOOD-BRAIN-BARRIER; PRIMARY CNS LYMPHOMA; B-CELL LYMPHOMA;
   INTERNATIONAL EXTRANODAL LYMPHOMA; RECURRENT PRIMARY CNS; INTENSIVE
   CHEMOTHERAPY; MAGNETIC NANOPARTICLES; RECEPTOR ANTIBODY; P-GLYCOPROTEIN;
   DRUG-DELIVERY
AB Primary central nervous system lymphoma (PCNSL) is a rare but highly aggressive subtype of extra nodal non-Hodgkin lymphoma (NHL), which is confined in the central nervous system (CNS). Despite recent advancements in treatment options, the overall prognosis of PCNSL remains poor. Among many unfavorable factors affecting efficacy,inadequate drug delivery into the CNS is still the thorniest challenge. Blood-brain barrier (BBB) constitutes a significant impediment, restricting entry of most therapeutics to the brain. Nanotechnology has offered great promise for brain diseases, as various nano-based drug delivery systems (NDDSs) have been developed for delivery of theranostic agents in to the CNS. These drug delivery systems possess significantadvantages,including good feasibility,reliable safety profile, excellent BBB IP: 12700 1 On: Wed, 22 Sep 2021 05:5349 penetration and potent antitumor effects.Asfor treatment of PCNSL,numerouswell-developed BBB-crossing nano-based Copyright: American Scientific Publishers strategies can be applied with proper modificationsand improvements.Some exquisitely designed NDDSs specific for Delivered by Ingenta PCNSL have shown great potential.In this review, we provide a summary on current status of diagnosis and treatment of PCNSL, followed by an overview of BBB-crossing strategies applied in management of PCNSL, both novel and well -established. Finally, challenges and future perspectives in this field are also discussed.
C1 [Wang, Mengyao; Qu, Ying; Niu, Ting] Sichuan Univ, West China Hosp, Dept Hematol, Chengdu 610041, Sichuan, Peoples R China.
   [Wang, Mengyao; Qu, Ying; Niu, Ting] Sichuan Univ, West China Hosp, Res Lab Hematol, State Key Lab Biotherapy, Chengdu 610041, Sichuan, Peoples R China.
   [Wang, Mengyao; Qu, Ying; Niu, Ting] Sichuan Univ, West China Hosp, Canc Ctr, Chengdu 610041, Sichuan, Peoples R China.
   [Hu, Danrong; Qian, Zhiyong] Sichuan Univ, West China Hosp, Collaborat Innovat Ctr, State Key Lab Biotherapy, Chengdu 610041, Sichuan, Peoples R China.
   [Hu, Danrong; Qian, Zhiyong] Sichuan Univ, West China Hosp, Collaborat Innovat Ctr, Ctr Canc, Chengdu 610041, Sichuan, Peoples R China.
C3 Sichuan University; Sichuan University; Sichuan University; Sichuan
   University; Sichuan University
RP Niu, T (corresponding author), Sichuan Univ, West China Hosp, Dept Hematol, Chengdu 610041, Sichuan, Peoples R China.; Niu, T (corresponding author), Sichuan Univ, West China Hosp, Res Lab Hematol, State Key Lab Biotherapy, Chengdu 610041, Sichuan, Peoples R China.; Niu, T (corresponding author), Sichuan Univ, West China Hosp, Canc Ctr, Chengdu 610041, Sichuan, Peoples R China.; Qian, ZY (corresponding author), Sichuan Univ, West China Hosp, Collaborat Innovat Ctr, State Key Lab Biotherapy, Chengdu 610041, Sichuan, Peoples R China.; Qian, ZY (corresponding author), Sichuan Univ, West China Hosp, Collaborat Innovat Ctr, Ctr Canc, Chengdu 610041, Sichuan, Peoples R China.
EM tingniu@sina.com; anderson-qian@163.com
RI HU, DANRONG/JQI-7308-2023; Niu, Ting/IAM-1014-2023
OI HU, DANRONG/0000-0001-9998-4393; 
FU National Natural Science Fund for Distinguished Young Scholars
   [NSFC31525009]; National Natural Science Funds [NSFC31771096,
   NSFC31930067]; Incubation Program for Clinical Trials [19HXFH030]; 1.3.5
   project for disciplines of excellence
FX This work was financially supported by The National Natural Science Fund
   for Distinguished Young Scholars (NSFC31525009) , National Natural
   Science Funds (NSFC31771096 and NSFC31930067) , Incubation Program for
   Clinical Trials (No. 19HXFH030) , and 1.3.5 project for disciplines of
   excellence.
CR Abès R, 2010, BLOOD, V116, P926, DOI 10.1182/blood-2009-10-248609
   Abrey LE, 2005, J CLIN ONCOL, V23, P5034, DOI 10.1200/JCO.2005.13.524
   Amin SA, 2018, J MED CHEM, V61, P6468, DOI 10.1021/acs.jmedchem.7b00782
   Ananda S, 2011, J CLIN NEUROSCI, V18, P1444, DOI 10.1016/j.jocn.2011.02.026
   Anraku Y, 2017, NAT COMMUN, V8, DOI 10.1038/s41467-017-00952-3
   Arvanitis CD, 2020, NAT REV CANCER, V20, P26, DOI 10.1038/s41568-019-0205-x
   Aryal M, 2014, ADV DRUG DELIVER REV, V72, P94, DOI 10.1016/j.addr.2014.01.008
   Ayloo S, 2019, CURR OPIN NEUROBIOL, V57, P32, DOI 10.1016/j.conb.2018.12.014
   Bang KH, 2019, CANCERS, V11, DOI 10.3390/cancers11060807
   Banks WA, 2016, NAT REV DRUG DISCOV, V15, P275, DOI 10.1038/nrd.2015.21
   Benarroch EE, 2012, NEUROLOGY, V78, P1268, DOI 10.1212/WNL.0b013e318250d8bc
   BENSON P F, 1961, Cereb Palsy Bull, V3, P510
   Boado RJ, 2007, BIOTECHNOL BIOENG, V96, P381, DOI 10.1002/bit.21120
   Bödör C, 2020, J NEUROPATH EXP NEUR, V79, P176, DOI 10.1093/jnen/nlz125
   Braggio E, 2015, CLIN CANCER RES, V21, P3986, DOI 10.1158/1078-0432.CCR-14-2116
   Bromberg JEC, 2019, LANCET ONCOL, V20, P216, DOI 10.1016/S1470-2045(18)30747-2
   Brudno JN, 2019, BLOOD REV, V34, P45, DOI 10.1016/j.blre.2018.11.002
   Bynoe MS, 2015, FLUIDS BARRIERS CNS, V12, DOI 10.1186/s12987-015-0017-7
   Camilleri-Broët S, 2006, BLOOD, V107, P190, DOI 10.1182/blood-2005-03-1024
   Chang C, 2015, HISTOPATHOLOGY, V67, P625, DOI 10.1111/his.12706
   Chang MY, 2021, ADV MATER, V33, DOI 10.1002/adma.202004788
   Charabati M, 2020, TRENDS PHARMACOL SCI, V41, P42, DOI 10.1016/j.tips.2019.11.001
   Chen L, 2021, SIGNAL TRANSDUCT TAR, V6, DOI 10.1038/s41392-021-00631-2
   Cheng G, 2019, NEUROL SCI, V40, P535, DOI 10.1007/s10072-018-3669-7
   Chhabria V, 2016, NANOMEDICINE-UK, V11, P2797, DOI 10.2217/nnm-2016-0180
   Connell JJ, 2013, JNCI-J NATL CANCER I, V105, P1634, DOI 10.1093/jnci/djt276
   Corti A, 2013, BIODRUGS, V27, P591, DOI 10.1007/s40259-013-0048-z
   Curley CT, 2017, THERANOSTICS, V7, P3608, DOI 10.7150/thno.21225
   Dai XY, 2019, INT J NANOMED, V14, P9647, DOI 10.2147/IJN.S205456
   Dalia S, 2014, INT J HEMATOL, V99, P450, DOI 10.1007/s12185-014-1540-z
   Dana H, 2021, ACTA PHARM SIN B, V11, P1129, DOI 10.1016/j.apsb.2020.10.020
   Daniel AE, 2013, J INNATE IMMUN, V5, P324, DOI 10.1159/000348828
   Dauba A, 2020, PHARMACEUTICS, V12, DOI 10.3390/pharmaceutics12111125
   Viana IMD, 2021, ACTA PHARM SIN B, V11, P852, DOI 10.1016/j.apsb.2021.02.022
   Deeken JF, 2007, CLIN CANCER RES, V13, P1663, DOI 10.1158/1078-0432.CCR-06-2854
   Demeule M, 2008, J NEUROCHEM, V106, P1534, DOI 10.1111/j.1471-4159.2008.05492.x
   Deng GJ, 2020, ACS NANO, V14, P11452, DOI 10.1021/acsnano.0c03824
   Ding KL, 2020, CHINESE CHEM LETT, V31, P1168, DOI 10.1016/j.cclet.2019.10.040
   Drappatz J, 2013, CLIN CANCER RES, V19, P1567, DOI 10.1158/1078-0432.CCR-12-2481
   Engelhardt B, 2006, J NEURAL TRANSM, V113, P477, DOI 10.1007/s00702-005-0409-y
   Erel-Akbaba G, 2019, ACS NANO, V13, P4028, DOI 10.1021/acsnano.8b08177
   Erickson MA, 2018, PHARMACOL REV, V70, P278, DOI 10.1124/pr.117.014647
   Fang RH, 2014, NANO LETT, V14, P2181, DOI 10.1021/nl500618u
   Ferreri AJM, 2019, BLOOD, V134, P252, DOI 10.1182/blood.2019000633
   Ferreri AJM, 2017, LANCET HAEMATOL, V4, pE510, DOI 10.1016/S2352-3026(17)30174-6
   Ferreri AJM, 2016, LANCET HAEMATOL, V3, pE217, DOI 10.1016/S2352-3026(16)00036-3
   Ferreri AJM, 2016, BLOOD, V127, P1642, DOI 10.1182/blood-2015-10-636340
   Ferreri AJM, 2009, LANCET, V374, P1512, DOI 10.1016/S0140-6736(09)61416-1
   Fionda C, 2015, BIOMED RES INT, V2015, DOI 10.1155/2015/178698
   Fischer H, 1998, J MEMBRANE BIOL, V165, P201, DOI 10.1007/s002329900434
   Fox CP, 2019, BRIT J HAEMATOL, V184, P348, DOI 10.1111/bjh.15661
   Fox J, 2019, J NEUROL SCI, V400, P34, DOI 10.1016/j.jns.2019.03.011
   FRIDEN PM, 1991, P NATL ACAD SCI USA, V88, P4771, DOI 10.1073/pnas.88.11.4771
   Frigault MJ, 2019, BLOOD, V134, P860, DOI 10.1182/blood.2019001694
   Fromm MF, 2000, INT J CLIN PHARM TH, V38, P69
   Fu JJ, 2015, J CONTROL RELEASE, V204, P11, DOI 10.1016/j.jconrel.2015.01.039
   Furtado D, 2018, ADV MATER, V30, DOI 10.1002/adma.201801362
   Galor A, 2007, AM J OPHTHALMOL, V144, P45, DOI 10.1016/j.ajo.2007.03.057
   Gandhi MK, 2021, BLOOD, V137, P1468, DOI 10.1182/blood.2020008520
   Garciaz S, 2016, EXPERT OPIN INV DRUG, V25, P1103, DOI 10.1080/13543784.2016.1208170
   Gasser O, 2007, PLOS MED, V4, P556, DOI 10.1371/journal.pmed.0040096
   Glantz MJ, 1998, J CLIN ONCOL, V16, P1561, DOI 10.1200/JCO.1998.16.4.1561
   Gribben JG, 2015, J CLIN ONCOL, V33, P2803, DOI 10.1200/JCO.2014.59.5363
   Grommes C, 2017, CANCER DISCOV, V7, P1018, DOI 10.1158/2159-8290.CD-17-0613
   Guo HY, 2020, J CONTROL RELEASE, V320, P63, DOI 10.1016/j.jconrel.2020.01.005
   Guo L, 2019, ACS NANO, V13, P1078, DOI 10.1021/acsnano.8b08872
   Han CH, 2017, CANCER-AM CANCER SOC, V123, P4314, DOI 10.1002/cncr.30965
   Hans CP, 2004, BLOOD, V103, P275, DOI 10.1182/blood-2003-05-1545
   Hattori K, 2017, BRIT J HAEMATOL, V177, P492, DOI 10.1111/bjh.14080
   Hediger MA, 2013, MOL ASPECTS MED, V34, P95, DOI 10.1016/j.mam.2012.12.009
   Herrlinger U, 2017, J CANCER RES CLIN, V143, P1815, DOI 10.1007/s00432-017-2423-5
   Hervé F, 2008, AAPS J, V10, P455, DOI 10.1208/s12248-008-9055-2
   Hiemcke-Jiwa LS, 2018, CRIT REV ONCOL HEMAT, V127, P56, DOI 10.1016/j.critrevonc.2018.05.010
   Hiraga S, 1999, J NEUROSURG, V91, P221, DOI 10.3171/jns.1999.91.2.0221
   Ho KG, 2019, CURR OPIN NEUROL, V32, P886, DOI 10.1097/WCO.0000000000000759
   Holdhoff M, 2020, J NATL COMPR CANC NE, V18, P1571, DOI 10.6004/jnccn.2020.7667
   Hormigo A, 2004, BRIT J HAEMATOL, V126, P202, DOI 10.1111/j.1365-2141.2004.05028.x
   Houillier C, 2019, J CLIN ONCOL, V37, P823, DOI 10.1200/JCO.18.00306
   Howard SC, 2016, ONCOLOGIST, V21, P1471, DOI 10.1634/theoncologist.2015-0164
   Hu CMJ, 2011, P NATL ACAD SCI USA, V108, P10980, DOI 10.1073/pnas.1106634108
   Huang BN, 2015, SCI TRANSL MED, V7, DOI 10.1126/scitranslmed.aaa5447
   Hultqvist G, 2017, THERANOSTICS, V7, P308, DOI 10.7150/thno.17155
   Hussain SK, 2013, CANCER EPIDEM BIOMAR, V22, P295, DOI 10.1158/1055-9965.EPI-12-1122
   Iadecola C, 2004, NAT REV NEUROSCI, V5, P347, DOI 10.1038/nrn1387
   Ikehara Y, 2006, CANCER RES, V66, P8740, DOI 10.1158/0008-5472.CAN-06-0470
   Inazu M, 2019, NUTRIENTS, V11, DOI 10.3390/nu11102265
   Jahnke K, 2006, J NEURO-ONCOL, V80, P159, DOI 10.1007/s11060-006-9165-6
   Juillerat-Jeanneret L, 2008, DRUG DISCOV TODAY, V13, P1099, DOI 10.1016/j.drudis.2008.09.005
   Karmali R, 2017, BRIT J HAEMATOL, V177, P72, DOI 10.1111/bjh.14522
   Kasenda B, 2016, BLOOD, V128, P32, DOI 10.1182/blood-2016-01-650101
   Khalfallah S, 1996, BONE MARROW TRANSPL, V18, P1021
   Kim BH, 2014, CANCER RES TREAT, V46, P261, DOI 10.4143/crt.2014.46.3.261
   Knittel G, 2016, BLOOD, V127, P2732, DOI [10.1182/blood-2015-11684183, 10.1182/blood-2015-11-684183]
   Kobus T, 2016, J CONTROL RELEASE, V238, P281, DOI 10.1016/j.jconrel.2016.08.001
   Krishna V, 2018, JAMA NEUROL, V75, P246, DOI 10.1001/jamaneurol.2017.3129
   Lajoie JM, 2015, ANNU REV PHARMACOL, V55, P613, DOI 10.1146/annurev-pharmtox-010814-124852
   Lakshmanan A, 2017, CANCER DISCOV, V7, P940, DOI 10.1158/2159-8290.CD-17-0714
   Langen UH, 2019, ANNU REV CELL DEV BI, V35, P591, DOI 10.1146/annurev-cellbio-100617-062608
   Lee HJ, 2000, J PHARMACOL EXP THER, V292, P1048
   Lee JY, 2019, EUR RADIOL, V29, P5539, DOI 10.1007/s00330-019-06097-9
   Lemasson B, 2010, RADIOLOGY, V257, P342, DOI 10.1148/radiol.10092343
   Levasseur SD, 2013, JAMA OPHTHALMOL, V131, P50, DOI 10.1001/jamaophthalmol.2013.569
   Li AR, 2021, ACTA PHARM SIN B, V11, P1329, DOI 10.1016/j.apsb.2021.03.017
   Li F, 2017, GENES DIS, V4, P1, DOI 10.1016/j.gendis.2017.01.004
   Liao JF, 2021, BIOACT MATER, V6, P2221, DOI 10.1016/j.bioactmat.2021.01.006
   Marchi N, 2007, EPILEPSIA, V48, P732, DOI 10.1111/j.1528-1167.2007.00988.x
   Margineanu Eliana, 2008, Rev Med Chir Soc Med Nat Iasi, V112, P432
   Mazumdar S, 2021, ACTA PHARM SIN B, V11, P903, DOI 10.1016/j.apsb.2021.02.019
   Medrano C, 2021, LEUKEMIA LYMPHOMA, V62, P846, DOI 10.1080/10428194.2020.1846733
   Min HS, 2020, ANGEW CHEM INT EDIT, V59, P8173, DOI 10.1002/anie.201914751
   Mondello P, 2019, CRIT REV ONCOL HEMAT, V141, P139, DOI 10.1016/j.critrevonc.2019.06.009
   Moos T, 2000, CELL MOL NEUROBIOL, V20, P77, DOI 10.1023/A:1006948027674
   Mulazzani M, 2019, P NATL ACAD SCI USA, V116, P24275, DOI 10.1073/pnas.1903854116
   Muldoon LL, 2007, J CLIN ONCOL, V25, P2295, DOI 10.1200/JCO.2006.09.9861
   Murdoch C, 2004, BLOOD, V104, P2224, DOI 10.1182/blood-2004-03-1109
   Nakamura T, 2016, NEUROPATH APPL NEURO, V42, P279, DOI 10.1111/nan.12259
   Nayak L, 2017, BLOOD, V129, P3071, DOI 10.1182/blood-2017-01-764209
   Nayyar N, 2019, BLOOD ADV, V3, P375, DOI 10.1182/bloodadvances.2018027672
   NEUWELT EA, 1979, J CLIN INVEST, V64, P684, DOI 10.1172/JCI109509
   Ni JS, 2020, THERANOSTICS, V10, P1923, DOI 10.7150/thno.39915
   Nicolas J, 2013, CHEM SOC REV, V42, P1147, DOI 10.1039/c2cs35265f
   Nowak TJ, 2019, J ONCOL PHARM PRACT, V25, P1675, DOI 10.1177/1078155218808866
   Omuro A, 2015, BLOOD, V125, P1403, DOI 10.1182/blood-2014-10-604561
   Omuro AMP, 2007, J NEURO-ONCOL, V85, P207, DOI 10.1007/s11060-007-9397-0
   Önder E, 2015, INT J CLIN EXP PATHO, V8, P7798
   Ostrom QT, 2016, NEURO-ONCOLOGY, V18, P1, DOI 10.1093/neuonc/nov297
   Ostrom QT, 2015, NEURO-ONCOLOGY, V16, P1, DOI [10.1093/neuonc/nou327, 10.1093/neuonc/nox158, 10.1093/neuonc/nou223, 10.1093/neuonc/nov189]
   Pang L, 2018, DRUG DELIV, V25, P1922, DOI 10.1080/10717544.2018.1502839
   Patching SG, 2017, MOL NEUROBIOL, V54, P1046, DOI 10.1007/s12035-015-9672-6
   Peng JR, 2021, ACTA PHARM SIN B, V11, P1069, DOI 10.1016/j.apsb.2020.06.013
   Perera RH, 2015, WIRES NANOMED NANOBI, V7, P593, DOI 10.1002/wnan.1326
   Profaci CP, 2020, J EXP MED, V217, DOI 10.1084/jem.20190062
   Qin Y, 2010, J DRUG TARGET, V18, P536, DOI 10.3109/10611861003587235
   Qiu YS, 2018, BRIT J HAEMATOL, V183, P674, DOI 10.1111/bjh.15009
   Rao L, 2017, ACS NANO, V11, P3496, DOI 10.1021/acsnano.7b00133
   Rapoport SI, 2000, CELL MOL NEUROBIOL, V20, P217, DOI 10.1023/A:1007049806660
   Reni M, 2007, BRIT J CANCER, V96, P864, DOI 10.1038/sj.bjc.6603660
   Robey RW, 2018, NAT REV CANCER, V18, P452, DOI 10.1038/s41568-018-0005-8
   Rubenstein JL, 2013, J CLIN ONCOL, V31, P3061, DOI 10.1200/JCO.2012.46.9957
   Rubenstein JL, 2003, BLOOD, V101, P466, DOI 10.1182/blood-2002-06-1636
   Saesoo S, 2018, COLLOID SURFACE B, V161, P497, DOI 10.1016/j.colsurfb.2017.11.003
   Sakata S, 2011, ONCOL REP, V25, P333, DOI 10.3892/or.2010.1102
   Schaff LR, 2018, CURR ONCOL REP, V20, DOI 10.1007/s11912-018-0666-1
   Schlegel U, 2018, CURR OPIN NEUROL, V31, P733, DOI 10.1097/WCO.0000000000000619
   Schmitt AM, 2019, HEMATOL ONCOL, V37, P548, DOI 10.1002/hon.2666
   Shah GD, 2007, J CLIN ONCOL, V25, P4730, DOI 10.1200/JCO.2007.12.5062
   Sharif Y, 2018, CLIN ANAT, V31, P812, DOI 10.1002/ca.23083
   Shen LJ, 2020, CHINESE CHEM LETT, V31, P1709, DOI 10.1016/j.cclet.2020.02.007
   Sheybani ND, 2017, CHINESE CHEM LETT, V28, P1817, DOI 10.1016/j.cclet.2017.07.022
   Shi XX, 2020, BIOMATER SCI-UK, V8, P1290, DOI 10.1039/c9bm01750j
   Shibamoto Y, 2014, CLIN ONCOL-UK, V26, P653, DOI 10.1016/j.clon.2014.06.011
   Shiels MS, 2016, BRIT J HAEMATOL, V174, P417, DOI 10.1111/bjh.14073
   Siegel RL, 2020, CA-CANCER J CLIN, V70, P7, DOI 10.3322/caac.21590
   Smith JR, 2003, BLOOD, V101, P815, DOI 10.1182/blood-2002-05-1576
   Song Y, 2017, INT J HEMATOL, V106, P612, DOI 10.1007/s12185-017-2316-z
   Soussain C, 2019, EUR J CANCER, V117, P121, DOI 10.1016/j.ejca.2019.05.024
   Soussain C, 2001, J CLIN ONCOL, V19, P742, DOI 10.1200/JCO.2001.19.3.742
   Soussain C, 2008, J CLIN ONCOL, V26, P2512, DOI 10.1200/JCO.2007.13.5533
   Strazielle N, 2013, MOL PHARMACEUT, V10, P1473, DOI 10.1021/mp300518e
   Sugita Y, 2018, NEUROPATHOLOGY, V38, P125, DOI 10.1111/neup.12435
   Suh CH, 2019, RADIOLOGY, V292, P440, DOI 10.1148/radiol.2019190133
   Sweeney MD, 2019, PHYSIOL REV, V99, P21, DOI 10.1152/physrev.00050.2017
   Swerdlow SH, 2016, BLOOD, V127, P2375, DOI 10.1182/blood-2016-01-643569
   Tang W, 2019, CHEM SOC REV, V48, P2967, DOI 10.1039/c8cs00805a
   Tateishi K, 2020, CANCER RES, V80, P5330, DOI 10.1158/0008-5472.CAN-20-2425
   Tun HW, 2018, BLOOD, V132, P2240, DOI 10.1182/blood-2018-02-835496
   Utsuki S, 2011, BRAIN TUMOR PATHOL, V28, P145, DOI 10.1007/s10014-011-0020-x
   Villa D, 2019, BLOOD ADV, V3, P3953, DOI 10.1182/bloodadvances.2019000989
   Villano JL, 2011, BRIT J CANCER, V105, P1414, DOI 10.1038/bjc.2011.357
   Villasenor R, 2019, CELL MOL LIFE SCI, V76, P1081, DOI 10.1007/s00018-018-2982-x
   Wang Weijun, 2006, Neurosurg Focus, V21, pE14
   Wang X, 2014, INT J NANOMED, V9, P4899, DOI 10.2147/IJN.S69845
   Wang XX, 2014, LEUKEMIA LYMPHOMA, V55, P2497, DOI 10.3109/10428194.2014.889823
   Wang Y, 2019, CHINESE CHEM LETT, V30, P885, DOI 10.1016/j.cclet.2019.02.018
   Wang YC, 2021, ACTA PHARM SIN B, V11, P886, DOI 10.1016/j.apsb.2021.03.007
   Wayteck L, 2016, BIOMATERIALS, V77, P243, DOI 10.1016/j.biomaterials.2015.11.016
   Wen J, 2019, NAT BIOMED ENG, V3, P706, DOI 10.1038/s41551-019-0434-z
   Wijaya J, 2017, INT J MOL SCI, V18, DOI 10.3390/ijms18122544
   Witzig TE, 2015, ANN ONCOL, V26, P1667, DOI 10.1093/annonc/mdv102
   WOLFROM C, 1993, J CLIN ONCOL, V11, P827, DOI 10.1200/JCO.1993.11.5.827
   Wu D, 2019, ADV MATER, V31, DOI 10.1002/adma.201807557
   Xia YQ, 2020, ADV MATER, V32, DOI 10.1002/adma.202002054
   Xie JB, 2019, BIOMATERIALS, V224, DOI 10.1016/j.biomaterials.2019.119491
   Yang MY, 2021, BIOACT MATER, V6, P1973, DOI 10.1016/j.bioactmat.2020.12.010
   Yang R, 2018, ACS NANO, V12, P5121, DOI 10.1021/acsnano.7b09041
   Yoon WS, 2021, ASIA-PAC J CLIN ONCO, V17, P123, DOI 10.1111/ajco.13427
   Young Graeme, 1997, CLAO Journal, V23, P226
   Zahid U, 2017, CURR HEMATOL MALIG R, V12, P217, DOI 10.1007/s11899-017-0382-1
   Zarrintaj P, 2020, ACTA BIOMATER, V110, P37, DOI 10.1016/j.actbio.2020.04.028
   Zeng YD, 2015, ONCOTARGET, V6, P8366, DOI 10.18632/oncotarget.3187
   Zhang AM, 2020, CHINESE CHEM LETT, V31, P3158, DOI 10.1016/j.cclet.2020.04.035
   Zhang WZ, 2018, ADV MATER, V30, DOI 10.1002/adma.201805557
   Zhang Y, 2001, J NEUROIMMUNOL, V114, P168, DOI 10.1016/S0165-5728(01)00242-9
   Zhao QQ, 2021, J NANOBIOTECHNOL, V19, DOI 10.1186/s12951-020-00738-8
   Zhen X, 2019, SMALL, V15, DOI 10.1002/smll.201804105
   Zhong XL, 2012, CELL SIGNAL, V24, P393, DOI 10.1016/j.cellsig.2011.10.005
   Zorko M, 2005, ADV DRUG DELIVER REV, V57, P529, DOI 10.1016/j.addr.2004.10.010
   Zou Y, 2018, ADV MATER, V30, DOI 10.1002/adma.201803717
NR 198
TC 3
Z9 3
U1 1
U2 35
PU AMER SCIENTIFIC PUBLISHERS
PI VALENCIA
PA 26650 THE OLD RD, STE 208, VALENCIA, CA 91381-0751 USA
SN 1550-7033
EI 1550-7041
J9 J BIOMED NANOTECHNOL
JI J. Biomed. Nanotechnol.
PD AUG
PY 2021
VL 17
IS 8
BP 1459
EP 1485
DI 10.1166/jbn.2021.3133
PG 27
WC Nanoscience & Nanotechnology; Materials Science, Biomaterials
WE Science Citation Index Expanded (SCI-EXPANDED)
SC Science & Technology - Other Topics; Materials Science
GA UY7CP
UT WOS:000701677600001
PM 34544527
DA 2024-06-03
ER

PT J
AU Piriyakhuntorn, P
   Rattanathammethee, T
   Hantrakool, S
   Chai-Adisaksopha, C
   Rattarittamrong, E
   Tantiworawit, A
   Norasetthada, L
AF Piriyakhuntorn, Pokpong
   Rattanathammethee, Thanawat
   Hantrakool, Sasinee
   Chai-Adisaksopha, Chatree
   Rattarittamrong, Ekarat
   Tantiworawit, Adisak
   Norasetthada, Lalita
TI Outcome of patients with newly diagnosed primary CNS lymphoma after
   high-dose methotrexate followed by consolidation whole-brain
   radiotherapy and cytarabine: an 8-year cohort study
SO INTERNATIONAL JOURNAL OF CLINICAL ONCOLOGY
LA English
DT Article
DE Primary CNS lymphoma; Methotrexate; Cytarabine; Whole-brain radiation;
   Efficacy; Adverse effects
ID NERVOUS-SYSTEM LYMPHOMA; INTERNATIONAL EXTRANODAL LYMPHOMA; INTRATHECAL
   CHEMOTHERAPY; VINCRISTINE; RADIATION; THERAPY; CHEMOIMMUNOTHERAPY;
   CYCLOPHOSPHAMIDE; RANDOMIZATION; PROCARBAZINE
AB Background Addition of cytarabine to high-dose methotrexate (HD-MTX) chemotherapy improves outcome of primary CNS lymphoma (PCNSL); however, the combination therapy increases toxicity. Sequential chemotherapy and cranial radiation may decrease toxicity without altering efficacy. Methods This was a single-center, retrospective cohort study of consecutive newly diagnosed immunocompetent PCNSL patients treated with HD-MTX (5 cycles of 3 g/m(2) every 2 weeks) followed by consolidation whole-brain radiotherapy (WBRT) and cytarabine (2 cycles of 3 g/m(2)/d for 2 days every 3 weeks) from January 2013 to December 2020. Initial WBRT before HD-MTX was allowed in patients with significant disability or brain edema at presentation. Primary outcome was progression-free survival (PFS). Key secondary outcomes were response rate, treatment-related toxicity, and overall survival (OS). Results Of 41 patients, 25 patients had a complete response (CR) and ten patients had a partial response, inferring an overall response rate (ORR) of 85.4% and a CR rate of 60.9%. More than 90% of patients were able to tolerate and complete the HD-MTX. The incidence of >= grade 3 hematologic and non-hematologic toxicities were 4.8% and 17.1%, respectively. Treatment-related mortality rate was 2.4%. There was no difference in toxicity between patients with age < 60 and >= 60 years. At the median follow-up duration of 39.8 months, the median PFS was 35.2 months (95% CI 12.4-69.3) and median OS was 46.5 months (95% CI 21.8-NR). Conclusion High-dose methotrexate followed by consolidation whole-brain radiotherapy and cytarabine has acceptable efficacy, great tolerability, and low toxicity in newly diagnosed PCNSL patients.
C1 [Piriyakhuntorn, Pokpong; Rattanathammethee, Thanawat; Hantrakool, Sasinee; Chai-Adisaksopha, Chatree; Rattarittamrong, Ekarat; Tantiworawit, Adisak; Norasetthada, Lalita] Chiang Mai Univ, Fac Med, Dept Internal Med, Div Hematol, 110 Intawaroros Rd, Chiang Mai 50200, Thailand.
C3 Chiang Mai University
RP Piriyakhuntorn, P (corresponding author), Chiang Mai Univ, Fac Med, Dept Internal Med, Div Hematol, 110 Intawaroros Rd, Chiang Mai 50200, Thailand.
EM pokpong.p@cmu.ac.th
RI Hantrakool, Sasinee/HKE-9516-2023; Piriyakhuntorn, Pokpong/ABC-1664-2021
OI Piriyakhuntorn, Pokpong/0000-0001-9730-8260
CR Abrey LE, 2006, J CLIN ONCOL, V24, P5711, DOI 10.1200/JCO.2006.08.2941
   Abrey LE, 2005, J CLIN ONCOL, V23, P5034, DOI 10.1200/JCO.2005.13.524
   Abrey LE, 2000, J CLIN ONCOL, V18, P3144, DOI 10.1200/JCO.2000.18.17.3144
   DeAngelis LM, 2002, J CLIN ONCOL, V20, P4643, DOI 10.1200/JCO.2002.11.013
   del Rio MS, 2012, J NEURO-ONCOL, V106, P143, DOI 10.1007/s11060-011-0649-7
   Ferreri AJM, 2001, ONCOLOGY-BASEL, V60, P134, DOI 10.1159/000055310
   Ferreri AJM, 2003, J CLIN ONCOL, V21, P266, DOI 10.1200/JCO.2003.09.139
   Ferreri AJM, 2002, NEUROLOGY, V58, P1513, DOI 10.1212/WNL.58.10.1513
   Ferreri AJM, 2017, LANCET HAEMATOL, V4, pE510, DOI 10.1016/S2352-3026(17)30174-6
   Ferreri AJM, 2016, LANCET HAEMATOL, V3, pE217, DOI 10.1016/S2352-3026(16)00036-3
   Ferreri AJM, 2009, LANCET, V374, P1512, DOI 10.1016/S0140-6736(09)61416-1
   Ferreri AJM, 2017, HEMATOL-AM SOC HEMAT, P565, DOI 10.1182/asheducation-2017.1.565
   GLASS J, 1994, J NEUROSURG, V81, P188, DOI 10.3171/jns.1994.81.2.0188
   Glass J, 2016, J CLIN ONCOL, V34, P1620, DOI 10.1200/JCO.2015.64.8634
   Grommes C, 2017, J CLIN ONCOL, V35, P2410, DOI 10.1200/JCO.2017.72.7602
   Houillier C, 2019, J CLIN ONCOL, V37, P823, DOI 10.1200/JCO.18.00306
   Khan RB, 2002, J NEURO-ONCOL, V58, P175, DOI 10.1023/A:1016077907952
   Langner-Lemercier S, 2016, NEURO-ONCOLOGY, V18, P1297, DOI 10.1093/neuonc/now033
   Mead GM, 2000, CANCER, V89, P1359, DOI 10.1002/1097-0142(20000915)89:6<1359::AID-CNCR21>3.0.CO;2-9
   Morris PG, 2013, J CLIN ONCOL, V31, P3971, DOI 10.1200/JCO.2013.50.4910
   Poortmans PMP, 2003, J CLIN ONCOL, V21, P4483, DOI 10.1200/JCO.2003.03.108
   Schultz C, 1996, J CLIN ONCOL, V14, P556, DOI 10.1200/JCO.1996.14.2.556
   Yu JY, 2021, SCI REP-UK, V11, DOI 10.1038/s41598-020-80724-0
NR 23
TC 3
Z9 3
U1 0
U2 4
PU SPRINGER JAPAN KK
PI TOKYO
PA SHIROYAMA TRUST TOWER 5F, 4-3-1 TORANOMON, MINATO-KU, TOKYO, 105-6005,
   JAPAN
SN 1341-9625
EI 1437-7772
J9 INT J CLIN ONCOL
JI Int. J. Clin. Oncol.
PD OCT
PY 2021
VL 26
IS 10
BP 1805
EP 1811
DI 10.1007/s10147-021-01982-0
EA JUL 2021
PG 7
WC Oncology
WE Science Citation Index Expanded (SCI-EXPANDED)
SC Oncology
GA UX4DI
UT WOS:000670859800001
PM 34236556
DA 2024-06-03
ER

PT J
AU Qiu, ZC
   Tang, YS
   Jiang, YT
   Su, M
   Wang, XM
   Xu, XH
   Chen, YR
AF Qiu, Zicong
   Tang, Yongshi
   Jiang, Yanting
   Su, Miao
   Wang, Xuemin
   Xu, Xiuhong
   Chen, Yuerong
TI Cardiovascular Outcomes in the Patients With Primary Central Nervous
   System Lymphoma: A Multi-Registry Based Cohort Study of 4,038 Cases
SO FRONTIERS IN ONCOLOGY
LA English
DT Article
DE primary central nervous system lymphoma; cardiovascular death; SEER
   database; propensity score matching; risk factor
ID NON-HODGKIN-LYMPHOMA; CHILDHOOD-CANCER; RISK; DOXORUBICIN; SURVIVORS;
   CYCLOPHOSPHAMIDE; RADIOTHERAPY; VINCRISTINE; MANAGEMENT; DIAGNOSIS
AB Primary central nervous system lymphoma (PCNSL) is a rare but highly aggressive non-Hodgkin lymphoma. Treatment-related cardiovascular lesion has become one of the most common complications in patients with tumor. However, very little is known about the cardiovascular death (CVD) of the patients with PCNSL. This study aims at identifying the cardiovascular outcomes of PCNSL patients and making comparison on CVD with extra central nervous system lymphoma (ECNSL). Clinical information of PCNSL and ECNSL was retrieved from the Surveillance, Epidemiology and End Results database. The risk factors of CVD in PCNSL patients and the comparison on the CVD hazard between PCNSL and ECNSL were assessed with the competing risks regression. A 1:2 propensity score matching was used to reduce the imbalanced baseline characteristics between PCNSL and ECNSL. Four thousand thirty-eight PCNSL subjects and 246,760 ECNSL subjects were enrolled in this retrospective study. CVD was the leading cause (41.2%) of non-cancer death in PCNSL patients and mostly occurred within the first year of diagnosis. Age over 60s and diagnosis in 2000-2008 were significantly associated with the elevated risk of CVD in PCNSL patients, while chemotherapy and radiotherapy play no role on the cardiovascular outcomes. Compared with ECNSL patients, the risk of CVD in PCNSL patients were 40% approximately lower. The risk of CVD in the patients with PCNSL still remains unclear currently. Clinicians ought to pay more attention on the risk of CVD in PCNSL patients, especially the elder patients within the first year of diagnosis.
C1 [Qiu, Zicong] Guangzhou Med Univ, Sch Clin Med 1, Guangzhou, Peoples R China.
   [Tang, Yongshi] Guangzhou Med Univ, Sch Clin Med 2, Guangzhou, Peoples R China.
   [Jiang, Yanting] Guangzhou Med Univ, Sch Clin Med 6, Guangzhou, Peoples R China.
   [Su, Miao] Sun Yat Sen Univ, Affiliated Hosp 1, Dept Neurol, Guangzhou, Peoples R China.
   [Wang, Xuemin] Guangzhou Med Univ, Dept Clin Med, Clin Med Sch, Guangzhou, Peoples R China.
   [Xu, Xiuhong] Southern Med Univ, Integrated Hosp Tradit Chinese Med, Dept Acupuncture & Massage Rehabil, Guangzhou, Peoples R China.
   [Chen, Yuerong] Guangzhou Univ Chinese Med, Dept Oncol, Jinshazhou Hosp, Guangzhou, Peoples R China.
C3 Guangzhou Medical University; Guangzhou Medical University; Guangzhou
   Medical University; Sun Yat Sen University; Guangzhou Medical
   University; Southern Medical University - China; Guangzhou University of
   Chinese Medicine
RP Xu, XH (corresponding author), Southern Med Univ, Integrated Hosp Tradit Chinese Med, Dept Acupuncture & Massage Rehabil, Guangzhou, Peoples R China.; Chen, YR (corresponding author), Guangzhou Univ Chinese Med, Dept Oncol, Jinshazhou Hosp, Guangzhou, Peoples R China.
EM eileenxuad@163.com; 604910344@qq.com
RI Jiang, Yanting/HIZ-9593-2022
OI Qiu, Zicong/0000-0002-4970-8718
FU Special Funds for the Cultivation of Guangdong College Students'
   Scientific and Technological Innovation. ("Climbing Program" Special
   Funds) [pdjh2021a0407, pdjh2021b0416]
FX This study was funded by the Special Funds for the Cultivation of
   Guangdong College Students' Scientific and Technological Innovation.
   ("Climbing Program" Special Funds) (pdjh2021a0407 and pdjh2021b0416).
CR Abdel-Qadir H, 2017, JAMA CARDIOL, V2, P88, DOI 10.1001/jamacardio.2016.3841
   Aizer AA, 2015, J NEURO-ONCOL, V124, P291, DOI 10.1007/s11060-015-1839-5
   Ansell SM, 2015, MAYO CLIN PROC, V90, P1152, DOI 10.1016/j.mayocp.2015.04.025
   Austin PC, 2016, CIRCULATION, V133, P601, DOI 10.1161/CIRCULATIONAHA.115.017719
   Baech J, 2018, BRIT J HAEMATOL, V183, P717, DOI 10.1111/bjh.15603
   Bowers DC, 2006, J CLIN ONCOL, V24, P5277, DOI 10.1200/JCO.2006.07.2884
   Cautela J, 2016, INT J CARDIOL, V224, P366, DOI 10.1016/j.ijcard.2016.09.046
   De Bruin ML, 2009, JNCI-J NATL CANCER I, V101, P928, DOI 10.1093/jnci/djp147
   El-Fayech C, 2017, INT J RADIAT ONCOL, V97, P278, DOI 10.1016/j.ijrobp.2016.10.015
   Grommes C, 2019, NEURO-ONCOLOGY, V21, P296, DOI 10.1093/neuonc/noy192
   Grommes C, 2017, J CLIN ONCOL, V35, P2410, DOI 10.1200/JCO.2017.72.7602
   Haddy N, 2011, BRAIN, V134, P1362, DOI 10.1093/brain/awr071
   Hershman DL, 2008, J CLIN ONCOL, V26, P3159, DOI 10.1200/JCO.2007.14.1242
   Hoang-Xuan K, 2015, LANCET ONCOL, V16, pE322, DOI 10.1016/S1470-2045(15)00076-5
   Lancellotti P, 2019, EUR HEART J, V40, P1756, DOI 10.1093/eurheartj/ehy453
   Lee SF, 2020, BLOOD ADV, V4, P5107, DOI 10.1182/bloodadvances.2020002737
   McCullough PA, 2007, CLIN J AM SOC NEPHRO, V2, P611, DOI 10.2215/CJN.03871106
   Mead GM, 2000, CANCER, V89, P1359, DOI 10.1002/1097-0142(20000915)89:6<1359::AID-CNCR21>3.0.CO;2-9
   Micha R, 2011, AM J CARDIOL, V108, P1362, DOI 10.1016/j.amjcard.2011.06.054
   Nair R, 2016, ONCOLOGY-BASEL, V91, P18, DOI 10.1159/000447577
   Niparuck P, 2019, DIAGN PATHOL, V14, DOI 10.1186/s13000-019-0833-1
   Ridker PM, 2019, NEW ENGL J MED, V380, P752, DOI 10.1056/NEJMoa1809798
   Schultz C, 1996, J CLIN ONCOL, V14, P556, DOI 10.1200/JCO.1996.14.2.556
   Shiels MS, 2016, BRIT J HAEMATOL, V174, P417, DOI 10.1111/bjh.14073
   Soisson S, 2018, JNCI-J NATL CANCER I, V110, P1342, DOI 10.1093/jnci/djy070
   Villano JL, 2011, BRIT J CANCER, V105, P1414, DOI 10.1038/bjc.2011.357
   Weberpals J, 2018, EUR HEART J, V39, P3896, DOI 10.1093/eurheartj/ehy167
   Yousuf O, 2015, CIRC RES, V116, P2020, DOI 10.1161/CIRCRESAHA.116.304555
   Zaorsky NG, 2017, ANN ONCOL, V28, P400, DOI 10.1093/annonc/mdw604
   Zaorsky NG, 2019, NAT COMMUN, V10, DOI 10.1038/s41467-019-13120-6
NR 30
TC 3
Z9 3
U1 0
U2 3
PU FRONTIERS MEDIA SA
PI LAUSANNE
PA AVENUE DU TRIBUNAL FEDERAL 34, LAUSANNE, CH-1015, SWITZERLAND
SN 2234-943X
J9 FRONT ONCOL
JI Front. Oncol.
PD JUL 5
PY 2021
VL 11
AR 691038
DI 10.3389/fonc.2021.691038
PG 9
WC Oncology
WE Science Citation Index Expanded (SCI-EXPANDED)
SC Oncology
GA TK6IW
UT WOS:000674260800001
PM 34290986
OA Green Published, gold
DA 2024-06-03
ER

PT J
AU Yang, CAW
   Ren, XH
   Cui, Y
   Jiang, HH
   Yu, KF
   Li, MX
   Zhao, XH
   Zhu, QH
   Lin, S
AF Yang, Chuanwei
   Ren, Xiaohui
   Cui, Yong
   Jiang, Haihui
   Yu, Kefu
   Li, Mingxiao
   Zhao, Xuzhe
   Zhu, Qinghui
   Lin, Song
TI Nomograms for predicting cancer-specific survival in patients with
   primary central nervous system lymphoma: a population-based analysis
SO ANNALS OF TRANSLATIONAL MEDICINE
LA English
DT Article
DE Primary central nervous system lymphoma (PCNSL); overall survival (OS);
   cancer-specific survival (CSS); nomogram; individualized survival
   prediction
ID PROGNOSTIC IMPACT; COMPETING RISKS; MODEL; CARCINOMA; AGE
AB Background: This study identified the risk factors for survival in patients with primary central nervous system lymphoma (PCNSL). Nomograms were developed and validated to predict individualized overall survival (OS) and cancer-specific survival (CSS) in this particular cohort.
   Methods: Patients diagnosed with PCNSL between 1975 and 2016 were selected from the Surveillance, Epidemiology, and End Results (SEER) database for this study. The Cox regression model, the Fine and Grey's model, and the backward method were applied to determine the risk factors for OS and CSS. Nomograms were established accordingly. Internal and external validation was performed in an Asian population to examine the accuracy of the nomograms.
   Results: A total of 5,900 patients with PCNSL were identified from the SEER database. A further 163 patients with PCNSL from the Beijing Tiantan Hospital between 2004 and 2018 were included. Age at diagnosis, tumor site, pathological subtype, surgery, chemotherapy, coexisting malignancies, and HIV infection were independent risk factors of CSS. In addition to the risk factors of CSS, gender, marital status, and radiation were also independent factors of OS. Nomograms were developed to estimate the 1-, 3-, and 5-year OS and CSS. The discrimination and calibration of the nomograms performed well. The C-indexes of the nomograms for OS and CSS prediction were 0.728 [95% confidence interval (CI): 0.703-0.753] and 0.726 (95% CI: 0.696-0.756), respectively. In addition, compared with previously published OS nomograms, the newly established nomograms displayed superior prediction for OS.
   Conclusions: Nomograms predicting the 1-, 3- and 5- year OS and CSS of patients with PCNSL were established in this study. The validated nomograms showed relatively good performance and may be used clinically to evaluate patients' individualized risk and prognosis with PCNSL. Free software for individualized survival prediction is provided at http://www.pcnsl-survivalprediction.cn.
C1 [Yang, Chuanwei; Ren, Xiaohui; Cui, Yong; Jiang, Haihui; Li, Mingxiao; Zhao, Xuzhe; Zhu, Qinghui; Lin, Song] Capital Med Univ, Beijing Tiantan Hosp,Beijing Key Lab Brain Tumor, Dept Neurosurg,Ctr Brain Tumor,Beijing Inst Brain, Beijing Neurosurg Inst,China Natl Clin Res Ctr Ne, 119 South Fourth Ring West Rd, Beijing 100070, Peoples R China.
   [Yu, Kefu] Capital Med Univ, Beijing Tiantan Hosp, Dept Pharm, Beijing, Peoples R China.
C3 Capital Medical University; Capital Medical University
RP Lin, S (corresponding author), Capital Med Univ, Beijing Tiantan Hosp,Beijing Key Lab Brain Tumor, Dept Neurosurg,Ctr Brain Tumor,Beijing Inst Brain, Beijing Neurosurg Inst,China Natl Clin Res Ctr Ne, 119 South Fourth Ring West Rd, Beijing 100070, Peoples R China.
EM linsong2005@126.com
RI Jiang, Haihui/ABI-3303-2020
OI Jiang, Haihui/0000-0002-8114-9741
CR Castro E, 2013, J CLIN ONCOL, V31, P1748, DOI 10.1200/JCO.2012.43.1882
   Deng XY, 2020, FRONT ONCOL, V10, DOI 10.3389/fonc.2020.00131
   Eguchi T, 2017, J CLIN ONCOL, V35, P281, DOI 10.1200/JCO.2016.69.0834
   Fine JP, 1999, J AM STAT ASSOC, V94, P496, DOI 10.2307/2670170
   GRAY RJ, 1988, ANN STAT, V16, P1141, DOI 10.1214/aos/1176350951
   Grommes C, 2017, J CLIN ONCOL, V35, P2410, DOI 10.1200/JCO.2017.72.7602
   Han KR, 2004, UROLOGY, V63, P841, DOI 10.1016/j.urology.2003.12.048
   HAYAKAWA T, 1994, J NEURO-ONCOL, V19, P197, DOI 10.1007/BF01053274
   He CB, 2019, FRONT ONCOL, V9, DOI 10.3389/fonc.2019.01329
   He CB, 2018, J CANCER, V9, P4117, DOI 10.7150/jca.26936
   Janssen-Heijnen MLG, 2005, CRIT REV ONCOL HEMAT, V55, P231, DOI 10.1016/j.critrevonc.2005.04.008
   Kasenda B, 2015, ANN ONCOL, V26, P1305, DOI 10.1093/annonc/mdv076
   Kreher S, 2015, ANN HEMATOL, V94, P409, DOI 10.1007/s00277-014-2212-z
   Kuk D, 2013, STAT MED, V32, P3077, DOI 10.1002/sim.5762
   Liu CJ, 2020, CANCER MED-US, V9, P2134, DOI 10.1002/cam4.2872
   Mahale P, 2020, BRIT J HAEMATOL, V188, P516, DOI 10.1111/bjh.16222
   Mogensen UB, 2012, J STAT SOFTW, V50, P1
   Montero PH, 2014, CANCER-AM CANCER SOC, V120, P214, DOI 10.1002/cncr.28407
   Norden AD, 2011, J NEURO-ONCOL, V101, P487, DOI 10.1007/s11060-010-0269-7
   Putter H, 2007, STAT MED, V26, P2389, DOI 10.1002/sim.2712
   Rae AI, 2019, NEUROSURGERY, V84, P935, DOI 10.1093/neuros/nyy096
   Schlegel U, 2018, CURR OPIN NEUROL, V31, P733, DOI 10.1097/WCO.0000000000000619
   Villano JL, 2011, BRIT J CANCER, V105, P1414, DOI 10.1038/bjc.2011.357
   Yang C W, 2021, Zhonghua Wai Ke Za Zhi, V59, P52, DOI 10.3760/cma.j.cn112139-20200831-00673
   Zhang Mei-Jie, 2008, Expert Rev Clin Pharmacol, V1, P391, DOI 10.1586/17512433.1.3.391
   Zhang W, 2018, DIGEST DIS SCI, V63, P2251, DOI 10.1007/s10620-018-5103-7
NR 26
TC 3
Z9 3
U1 0
U2 6
PU AME PUBLISHING COMPANY
PI SHATIN
PA FLAT-RM C 16F, KINGS WING PLAZA 1, NO 3 KWAN ST, SHATIN, HONG KONG
   00000, PEOPLES R CHINA
SN 2305-5839
EI 2305-5847
J9 ANN TRANSL MED
JI ANN. TRANSL. MED.
PD JUL
PY 2021
VL 9
IS 13
AR 1055
DI 10.21037/atm-21-753
PG 21
WC Oncology; Medicine, Research & Experimental
WE Science Citation Index Expanded (SCI-EXPANDED)
SC Oncology; Research & Experimental Medicine
GA TM9AE
UT WOS:000675837700010
PM 34422967
OA Green Published, gold
DA 2024-06-03
ER

PT J
AU Norrington, M
   Rathi, N
   Jenkinson, MD
   Mills, SJ
AF Norrington, Max
   Rathi, Nitika
   Jenkinson, Michael D.
   Mills, Samantha J.
TI Neuroinflammation preceding primary central nervous system-Case and
   literature review
SO JOURNAL OF CLINICAL NEUROSCIENCE
LA English
DT Review
DE Sentinel lesions; Primary central nervous system lymphoma; (PCNSL);
   Neuroinflammation; Inflammatory demyelination; Histopathology; Magnetic
   resonance imaging (MRI); Biopsy
ID PRIMARY CNS LYMPHOMA; B-CELL LYMPHOMA; IMMUNOCOMPETENT PATIENTS;
   MOLECULAR PATHOGENESIS; DIAGNOSTIC DELAY; LESIONS; MANAGEMENT;
   DIFFERENTIATION; DEMYELINATION; FEATURES
AB Primary central nervous system lymphoma (PCNSL) is a rare and aggressive form of extra-nodal nonHodgkin's lymphoma. Corticosteroids cause transient regression of PCNSL at the radiological and histological level. A growing number of case reports describe histologically confirmed neuroinflammation (sentinel lesions) heralding the development of PCNSL. We present two further cases of sentinel lesions contextualised by a review of past literature. Our aims are to collate existing knowledge on sentinel lesions in PCNSL and explore their pathophysiological significance. Two cases were identified (n = 2) from a cohort of 104 patients with PCNSL referred to a tertiary neurosurgery centre. A literature search identified previously reported cases (n = 14). Median age was 57.5 (range; 26-72); pre-biopsy corticosteroid administration was reported in 50% of cases (n = 8); mean time between biopsies was 10 months (range; 3-60). Common MRI features were homogenous enhancement (10;71.4%) and T2-hyperintensity (11;100%). Histochemical analysis of sentinel lesion biopsy revealed inflammatory CD3/4/5/8-positive T-cells (14; 100%), demyelination (13; 81.3%), rare/scattered CD20-postive B-cells (11;78.6%) and CD68-positive macrophages (10;71.4%). Repeat biopsy confirmed PCNSL in all cases. Waxing and waning CNS inflammation has been identified in 16 patients ultimately diagnosed with PCNSL. Neuro-specialists should be aware of this atypical presentation and maintain a high index of suspicion for lymphoma despite histopathology negative for lymphoma when clinical or radiological features indicate PCNSL. Crown Copyright (c) 2021 Published by Elsevier Ltd. All rights reserved.
C1 [Norrington, Max] Univ Liverpool, Liverpool, Merseyside, England.
   [Rathi, Nitika; Mills, Samantha J.] Walton Ctr Fdn Trust, Liverpool, Merseyside, England.
   [Jenkinson, Michael D.] Univ Liverpool, Walton Ctr Fdn Trust, Liverpool, Merseyside, England.
C3 University of Liverpool; Walton Centre; Walton Centre; University of
   Liverpool
RP Norrington, M (corresponding author), Univ Liverpool, Sch Med, MBChB Off, Cedar House,Ashton St, Liverpool L69 3GE, Merseyside, England.
EM m.norrington@liverpool.ac.uk
RI Mills, Samantha Jane/JGD-4878-2023
OI Mills, Samantha Jane/0000-0002-1017-6654; Jenkinson,
   Michael/0000-0003-4587-2139
CR Alderson L, 1996, J NEUROL NEUROSUR PS, V60, P102, DOI 10.1136/jnnp.60.1.102
   Barrantes-Freer A, 2018, BRAIN PATHOL, V28, P225, DOI 10.1111/bpa.12496
   Cai QQ, 2019, TRANSL ONCOL, V12, P523, DOI 10.1016/j.tranon.2018.11.011
   Cerqua R, 2016, NEUROL SCI, V37, P23, DOI 10.1007/s10072-015-2353-4
   Chimienti E, 2009, CLIN LYMPHOMA MYELOM, V9, P353, DOI 10.3816/CLM.2009.n.070
   DEANGELIS LM, 1990, J NEURO-ONCOL, V9, P177, DOI 10.1007/BF02427840
   Deckert-Schlüter M, 1998, ACTA NEUROPATHOL, V96, P157, DOI 10.1007/s004010050876
   Fox CP, 2019, BRIT J HAEMATOL, V184, P348, DOI 10.1111/bjh.15661
   Grommes C, 2019, NEURO-ONCOLOGY, V21, P296, DOI 10.1093/neuonc/noy192
   Haldorsen IS, 2009, AM J NEURORADIOL, V30, P744, DOI 10.3174/ajnr.A1447
   Haldorsen IS, 2005, ACTA ONCOL, V44, P728, DOI 10.1080/02841860500256272
   Han CH, 2017, CANCER-AM CANCER SOC, V123, P4314, DOI 10.1002/cncr.30965
   Husseini L, 2012, CAN J NEUROL SCI, V39, P6, DOI 10.1017/S0317167100012610
   Javier R, 2018, DIAGN PATHOL, V13, DOI 10.1186/s13000-018-0717-9
   Kalus S, 2016, J CLIN NEUROSCI, V24, P146, DOI 10.1016/j.jocn.2015.07.013
   Kickingereder P, 2014, AM J NEURORADIOL, V35, P1503, DOI 10.3174/ajnr.A3915
   Kim DS, 2009, RADIOLOGY, V251, P467, DOI 10.1148/radiol.2512072071
   Kis B, 2008, J NEUROL, V255, P697, DOI 10.1007/s00415-008-0778-x
   Korfel A, 2012, ANN ONCOL, V23, P2374, DOI 10.1093/annonc/mdr627
   Kuhlmann T, 2001, J NEUROL NEUROSUR PS, V70, P259, DOI 10.1136/jnnp.70.2.259
   Küker W, 2005, J NEURO-ONCOL, V72, P169, DOI 10.1007/s11060-004-3390-7
   Kurt M, 2020, INTECHOPEN
   Kvarta MD, 2016, BMC NEUROL, V16, DOI 10.1186/s12883-016-0596-1
   Lu J.-Q, 2015, NEUROINFLAMMATION PR
   Malikova H, 2016, CANCER IMAGING, V16, DOI 10.1186/s40644-016-0098-9
   Mirmosayyeb O, 2020, J CLIN MED, V9, DOI 10.3390/jcm9051326
   Ng S, 2007, J CLIN NEUROSCI, V14, P1126, DOI 10.1016/j.jocn.2006.05.003
   Ohe Y, 2013, INTERNAL MED, V52, P483, DOI 10.2169/internalmedicine.52.8531
   Reni M, 1997, ANN ONCOL, V8, P227, DOI 10.1023/A:1008201717089
   Schlegel U, 2000, J NEUROL SCI, V181, P1, DOI 10.1016/S0022-510X(00)00385-3
   Schmitz R, 2018, NEW ENGL J MED, V378, P1396, DOI 10.1056/NEJMoa1801445
   Taieb G, 2014, J NEUROL SCI, V344, P224, DOI 10.1016/j.jns.2014.06.015
   Tonn J.r.-C, 2019, ONCOLOGY CNS TUMORS, P359
   Villano JL, 2011, BRIT J CANCER, V105, P1414, DOI 10.1038/bjc.2011.357
   Wildemann B, 2001, J NEUROL, V248, P127, DOI 10.1007/s004150170247
   Xi YB, 2019, EUR J RADIOL, V112, P59, DOI 10.1016/j.ejrad.2019.01.008
   Yamamoto J, 2014, ONCOL LETT, V7, P1835, DOI 10.3892/ol.2014.2033
NR 37
TC 3
Z9 3
U1 0
U2 0
PU ELSEVIER SCI LTD
PI OXFORD
PA THE BOULEVARD, LANGFORD LANE, KIDLINGTON, OXFORD OX5 1GB, OXON, ENGLAND
SN 0967-5868
EI 1532-2653
J9 J CLIN NEUROSCI
JI J. Clin. Neurosci.
PD JUL
PY 2021
VL 89
BP 381
EP 388
DI 10.1016/j.jocn.2021.05.038
EA JUN 2021
PG 8
WC Clinical Neurology; Neurosciences
WE Science Citation Index Expanded (SCI-EXPANDED)
SC Neurosciences & Neurology
GA SP7VY
UT WOS:000659873800009
PM 34083111
DA 2024-06-03
ER

PT J
AU Wang, P
   Shi, YH
   Li, JY
   Zhang, CZ
AF Wang, Ping
   Shi, Ying-Hong
   Li, Jian-Ye
   Zhang, Cheng-Zhou
TI Differentiating Glioblastoma from Primary Central Nervous System
   Lymphoma: The Value of Shaping and Nonenhancing Peritumoral Hyperintense
   Gyral Lesion on FLAIR Imaging
SO WORLD NEUROSURGERY
LA English
DT Article
DE Glioblastoma; Nonenhancing; Peritumoral region; Primary central nervous
   system lymphoma
ID SIGNAL-INTENSITY; DIFFUSION; LEAKINESS; FEATURES; GLIOMA
AB -BACKGROUND: This study describes a distinct magnetic resonance imaging (MRI) feature, placing emphasis on fluid-attenuation inversion recovery (FLAIR) and contrast-enhanced T1-weighted (T1C) images for the preoperative differentiation of glioblastoma (GBM) from primary central nervous system lymphoma (PCNSL).
   METHODS: The preoperative MRI findings of 116 pathologically confirmed glioblastoma (n = 72) and PCNSL (n = 44) were retrospectively reviewed. Two neuroimaging specialists analyzed the MRIs, and image analysis was focused on the presence or absence of a shaping and nonenhancing peritumoral hyperintense gyral lesion on FLAIR imaging (SNEPGF, i.e., hyperintense lesion in a shaping and nonenhancing peritumoral gyral area on FLAIR imaging). The gyral area adjacent to and within 3 cm of the enhanced tumor was defined as the peritumoral gyrus region. The FLAIR hyperintensity lesion were termed as the signal intensity ratio & Dagger;30% compared with contralateral normal gray matter. Then, the differential diagnostic efficacy of SNEFPG sign for GBM and PCNSL was analyzed.
   RESULTS: The SNEPGF sign was found in 33 GBM cases (33 of 72, 45.8%), and the FLAIR signal intensity and apparent diffusion coefficient value of these area were lower than the peritumoral edema area (P < 0.0001). In 44 PCNSL cases, no SNEPGF sign was found. A slightly higher FLAIR signal intensity was seen in 9 PCNSLs, but uniform and marked enhancement was seen in these areas. The sensitivity, specificity, positive predictive value, and negative predictive value of the differential diagnosis of GBM and PCNSL with SNEPGF sign were 45.8%, 100%, 100%, and 53.0%, respectively.
   CONCLUSIONS: The SNEPGF sign is effective in identifying GBM from PCNSL, especially with high specificity.
C1 [Wang, Ping; Shi, Ying-Hong; Zhang, Cheng-Zhou] Yantai Yuhuangding Hosp, Dept Radiol, Yantai, Shandong, Peoples R China.
   [Li, Jian-Ye] Gutian Hosp, Dept Radiol, Guton, Fujian, Peoples R China.
RP Zhang, CZ (corresponding author), Yantai Yuhuangding Hosp, Dept Radiol, Yantai, Shandong, Peoples R China.
EM chzh_zhang@163.com
RI SHI, YAN/HNI-1042-2023; SHI, YH/HLG-1159-2023
CR Bhagavathi S, 2008, ARCH PATHOL LAB MED, V132, P1830, DOI 10.1043/1543-2165-132.11.1830
   Eidel O, 2017, PLOS ONE, V12, DOI 10.1371/journal.pone.0169292
   Guo AC, 2002, RADIOLOGY, V224, P177, DOI 10.1148/radiol.2241010637
   Hwang I, 2020, AM J NEURORADIOL, V41, P49, DOI 10.3174/ajnr.A6323
   Jain R, 2015, AM J NEURORADIOL, V36, P2030, DOI 10.3174/ajnr.A4405
   Jain R, 2013, NMR BIOMED, V26, P1042, DOI 10.1002/nbm.2994
   Kim SH, 2019, AM J NEURORADIOL, V40, P2052, DOI 10.3174/ajnr.A6297
   Kim Y, 2018, NEURORADIOLOGY, V60, P1297, DOI 10.1007/s00234-018-2091-4
   Ko CC, 2016, PLOS ONE, V11, DOI 10.1371/journal.pone.0162565
   Kolakshyapati M, 2018, J NEUROSURG, V128, P667, DOI 10.3171/2016.10.JNS161694
   Lee JY, 2019, EUR RADIOL, V29, P5539, DOI 10.1007/s00330-019-06097-9
   Löw S, 2018, THER ADV NEUROL DISO, V11, DOI 10.1177/1756286418793562
   Lu SS, 2017, J COMPUT ASSIST TOMO, V41, P898, DOI 10.1097/RCT.0000000000000622
   Pang HP, 2020, EUR RADIOL, V30, P2125, DOI 10.1007/s00330-019-06544-7
   Saini J, 2018, CLIN RADIOL, V73, DOI 10.1016/j.crad.2018.07.107
   Schob S, 2018, TRANSL ONCOL, V11, P504, DOI 10.1016/j.tranon.2018.02.006
   Stupp R, 2009, LANCET ONCOL, V10, P459, DOI 10.1016/S1470-2045(09)70025-7
   Suh HB, 2018, EUR RADIOL, V28, P3832, DOI 10.1007/s00330-018-5368-4
   Toh CH, 2013, AM J NEURORADIOL, V34, P1145, DOI 10.3174/ajnr.A3383
   Wu CC, 2012, J CHIN MED ASSOC, V75, P581, DOI 10.1016/j.jcma.2012.08.019
   You SH, 2018, EUR RADIOL, V28, P3801, DOI 10.1007/s00330-018-5359-5
   Yun J, 2019, SCI REP-UK, V9, DOI 10.1038/s41598-019-42276-w
NR 22
TC 3
Z9 3
U1 1
U2 8
PU ELSEVIER SCIENCE INC
PI NEW YORK
PA STE 800, 230 PARK AVE, NEW YORK, NY 10169 USA
SN 1878-8750
EI 1878-8769
J9 WORLD NEUROSURG
JI World Neurosurg.
PD MAY
PY 2021
VL 149
BP E696
EP E704
DI 10.1016/J.WNEu.2021.01.114
EA APR 2021
PG 9
WC Clinical Neurology; Surgery
WE Science Citation Index Expanded (SCI-EXPANDED)
SC Neurosciences & Neurology; Surgery
GA RV1RZ
UT WOS:000645619300003
PM 33548537
DA 2024-06-03
ER

PT J
AU Jelicic, J
   Larsen, TS
   Bukumiric, Z
   Juul-Jensen, K
   Andjelic, B
AF Jelicic, Jelena
   Larsen, Thomas Stauffer
   Bukumiric, Zoran
   Juul-Jensen, Karen
   Andjelic, Bosko
TI Prognostic models in primary central nervous system lymphoma patients: A
   systematic review
SO CRITICAL REVIEWS IN ONCOLOGY HEMATOLOGY
LA English
DT Review
DE Central nervous system; Lymphoma; Prognosis; Model
ID B-CELL LYMPHOMA; INTERNATIONAL EXTRANODAL LYMPHOMA; PRIMARY CNS
   LYMPHOMA; RACIAL-DIFFERENCES; SURVIVAL; CHEMOTHERAPY; CANCER; COUNT;
   METHOTREXATE; NOMOGRAMS
AB Over the last decade, several prognostic models have been proposed for primary central nervous system lymphoma (PCNSL), but consensus on the optimal model for these patients is absent or lacking. This study aims to review available prognostic models for PCNSL and discuss their prognostic features. A comprehensive literature search performed in Pubmed/Embase identified ten studies with a variable number of analysed patients (range 32-3453), which proposed 12 prognostic models. Age and performance status were the most important prognostic factors in PCNSL and an integral part of the majority of the proposed models. However, there is no universally accepted prognostic model for PCNSL owning to a number of limitations such as a small number of patients, limited samples obtained for genetic analysis, retrospective nature of studies, single centre studies, and lack of validation. Future multicentre studies are necessary to determine the optimal prognostic model for PCNSL by combining different prognostic markers of significance.
C1 [Jelicic, Jelena; Larsen, Thomas Stauffer; Juul-Jensen, Karen] Odense Univ Hosp, Dept Haematol, Odense, Denmark.
   [Larsen, Thomas Stauffer] Univ Southern Denmark, Dept Clin Res, Odense, Denmark.
   [Bukumiric, Zoran] Univ Belgrade, Fac Med, Dept Stat, Belgrade, Serbia.
   [Andjelic, Bosko] Blackpool Victoria Hosp, Lancashire Haematol Ctr, Dept Haematol, Blackpool, England.
C3 University of Southern Denmark; Odense University Hospital; University
   of Southern Denmark; University of Belgrade
RP Larsen, TS (corresponding author), Odense Univ Hosp, Dept Haematol, Odense, Denmark.
EM Thomas.Stauffer.Larsen@rsyd.dk
RI Larsen, Thomas Stauffer/JRX-0825-2023; Jelicic, Jelena/JBJ-4876-2023
OI Juul-Jensen, Karen/0000-0003-2158-0107; Larsen, Thomas
   Stauffer/0000-0002-8418-6708; Jelicic, Jelena/0000-0001-7695-8539;
   Bukumiric, Zoran/0000-0002-7609-4504
CR Abrey LE, 2006, J CLIN ONCOL, V24, P5711, DOI 10.1200/JCO.2006.08.2941
   Ahn Y, 2017, BLOOD RES, V52, P285, DOI 10.5045/br.2017.52.4.285
   Akaike H., 1998, International Symposium on Information Theory, Budapest, Proceedings, P199, DOI 10.1007/978-1-4612-1694-015
   Bari A, 2010, ANN ONCOL, V21, P1486, DOI 10.1093/annonc/mdp531
   Batchelor TT, 2019, HEMATOL ONCOL, V37, P15, DOI 10.1002/hon.2598
   Batchelor TT, 2016, HEMATOL-AM SOC HEMAT, P379, DOI 10.1182/asheducation-2016.1.379
   Bessell EM, 2004, INT J RADIAT ONCOL, V59, P501, DOI 10.1016/j.ijrobp.2003.11.001
   Blay JY, 1998, J CLIN ONCOL, V16, P864, DOI 10.1200/JCO.1998.16.3.864
   Burnham K.P., 2004, SOCIOL METHOD RES, V33, P261
   Caetano SJ, 2018, EUR J CANCER, V90, P130, DOI 10.1016/j.ejca.2017.10.027
   Camilleri-Broët S, 2006, BLOOD, V107, P190, DOI 10.1182/blood-2005-03-1024
   Chen Y, 2019, MEDICINE, V98, DOI 10.1097/MD.0000000000017827
   Cox MC, 2008, LEUKEMIA LYMPHOMA, V49, P1745, DOI 10.1080/10428190802226425
   Deng XY, 2020, FRONT ONCOL, V10, DOI 10.3389/fonc.2020.00131
   Farhi J, 2018, ANN HEMATOL, V97, P2391, DOI 10.1007/s00277-018-3468-5
   Ferreri AJM, 2003, J CLIN ONCOL, V21, P266, DOI 10.1200/JCO.2003.09.139
   Ferreri AJM, 2016, LANCET HAEMATOL, V3, pE217, DOI 10.1016/S2352-3026(16)00036-3
   Ghesquières H, 2013, HEMATOL ONCOL, V31, P317, DOI 10.1002/hon.2021
   Grommes C, 2019, NEURO-ONCOLOGY, V21, P306, DOI 10.1093/neuonc/noy193
   Grommes C, 2019, NEURO-ONCOLOGY, V21, P296, DOI 10.1093/neuonc/noy192
   Haase SC, 2011, PLAST RECONSTR SURG, V127, P955, DOI 10.1097/PRS.0b013e318200afa9
   Harrell FE, 1996, STAT MED, V15, P361, DOI 10.1002/(SICI)1097-0258(19960229)15:4<361::AID-SIM168>3.0.CO;2-4
   Hatzl S, 2020, HEMATOL ONCOL, V38, P277, DOI 10.1002/hon.2727
   Jahr G, 2018, BRAIN BEHAV, V8, DOI 10.1002/brb3.928
   Jang JE, 2016, EUR J CANCER, V57, P127, DOI 10.1016/j.ejca.2016.01.016
   Kawaguchi A, 2012, CLIN CANCER RES, V18, P5672, DOI 10.1158/1078-0432.CCR-12-0596
   Kim Jeong Eun, 2012, Korean J Hematol, V47, P60, DOI 10.5045/kjh.2012.47.1.60
   Kim S, 2016, BMC CANCER, V16, DOI 10.1186/s12885-016-2397-8
   Liu CJ, 2020, CANCER MED-US, V9, P2134, DOI 10.1002/cam4.2872
   Moher D, 2009, BMJ-BRIT MED J, V339, DOI [10.1136/bmj.b2535, 10.1186/2046-4053-4-1, 10.1136/bmj.b2700, 10.1016/j.ijsu.2010.07.299, 10.1371/journal.pmed.1000097, 10.1016/j.ijsu.2010.02.007, 10.1136/bmj.i4086]
   Ochi Y, 2017, ANN HEMATOL, V96, P1, DOI 10.1007/s00277-016-2819-3
   Oki Y, 2008, EUR J HAEMATOL, V81, P448, DOI 10.1111/j.1600-0609.2008.01129.x
   Preusser M, 2010, PATHOLOGY, V42, P547, DOI 10.3109/00313025.2010.508786
   Procházka V, 2014, PLOS ONE, V9, DOI 10.1371/journal.pone.0102594
   Pulido JS, 2009, NEURO-ONCOLOGY, V11, P318, DOI 10.1215/15228517-2008-103
   Rubenstein JL, 2013, BLOOD, V122, P2318, DOI 10.1182/blood-2013-06-453084
   Schorb E, 2013, HAEMATOLOGICA, V98, P765, DOI 10.3324/haematol.2012.076075
   Sehn LH, 2007, BLOOD, V109, P1857, DOI 10.1182/blood-2006-08-038257
   Shariat SF, 2008, CLIN CANCER RES, V14, P4400, DOI 10.1158/1078-0432.CCR-07-4713
   SHIPP MA, 1993, NEW ENGL J MED, V329, P987, DOI 10.1056/nejm199309303291402
   Sung KH, 2011, J KOREAN MED SCI, V26, P551, DOI 10.3346/jkms.2011.26.4.551
   Villano JL, 2011, BRIT J CANCER, V105, P1414, DOI 10.1038/bjc.2011.357
   Wieduwilt MJ, 2012, CLIN CANCER RES, V18, P1146, DOI 10.1158/1078-0432.CCR-11-0625
   Wu JJ, 2018, J NEURO-ONCOL, V140, P427, DOI 10.1007/s11060-018-2970-x
   Wu Q, 2019, MED SCI MONITOR, V25, P7418, DOI 10.12659/MSM.919628
   Zhou Z, 2014, BLOOD, V123, P837, DOI 10.1182/blood-2013-09-524108
NR 46
TC 3
Z9 3
U1 0
U2 2
PU ELSEVIER SCIENCE INC
PI NEW YORK
PA STE 800, 230 PARK AVE, NEW YORK, NY 10169 USA
SN 1040-8428
EI 1879-0461
J9 CRIT REV ONCOL HEMAT
JI Crit. Rev. Oncol./Hematol.
PD MAY
PY 2021
VL 161
AR 103341
DI 10.1016/j.critrevonc.2021.103341
EA APR 2021
PG 11
WC Oncology; Hematology
WE Science Citation Index Expanded (SCI-EXPANDED)
SC Oncology; Hematology
GA SI2CY
UT WOS:000654634100002
PM 33865995
DA 2024-06-03
ER

PT J
AU Mahajan, KR
   Amin, M
   Poturalski, M
   Lee, J
   Herman, D
   Zheng, YF
   Androjna, C
   Howell, M
   Fox, RJ
   Trapp, BD
   Jones, SE
   Nakamura, K
   Ontaneda, D
AF Mahajan, Kedar R.
   Amin, Moein
   Poturalski, Matthew
   Lee, Jonathan
   Herman, Danielle
   Zheng, Yufan
   Androjna, Caroline
   Howell, Mark
   Fox, Robert J.
   Trapp, Bruce D.
   Jones, Stephen E.
   Nakamura, Kunio
   Ontaneda, Daniel
TI Juxtacortical susceptibility changes in progressive multifocal
   leukoencephalopathy at the gray-white matter junction correlates with
   iron-enriched macrophages
SO MULTIPLE SCLEROSIS JOURNAL
LA English
DT Article
DE PML; 7 T MRI; susceptibility changes; u-fiber; gray matter; pathology;
   immunohistochemistry; iron; progressive multifocal leukoencephalopathy;
   macrophage
ID LOW-SIGNAL-INTENSITY; ASYMPTOMATIC PML; MRI; OUTCOMES
AB Objective:
   Describe magnetic resonance imaging (MRI) susceptibility changes in progressive multifocal leukoencephalopathy (PML) and identify neuropathological correlates.
   Methods:
   PML cases and matched controls with primary central nervous system lymphoma (PCNSL) were retrospectively identified. MRI brain at 3 T and 7 T were reviewed. MRI-pathology correlations in fixed brain autopsy tissue were conducted in three subjects with confirmed PML.
   Results:
   With PML (n = 26 total, n = 5 multiple sclerosis natalizumab-associated), juxtacortical changes on susceptibility-weighted imaging (SWI) or gradient echo (GRE) sequences were noted in 3/3 cases on 7 T MRI and 14/22 cases (63.6%) on 1.5 T or 8/22 (36.4%) 3 T MRI. Similar findings were only noted in 3/25 (12.0%) of PCNSL patients (odds ratio (OR) 12.83, 95% confidence interval (CI), 2.9-56.7, p < 0.001) on 1.5 or 3 T MRI. On susceptibility sequences available prior to diagnosis of PML, 7 (87.5%) had changes present on average 2.7 +/- 1.8 months (mean +/- SD) prior to diagnosis. Postmortem 7 T MRI showed SWI changes corresponded to areas of increased iron density along the gray-white matter (GM-WM) junction predominantly in macrophages.
   Conclusion:
   Susceptibility changes in PML along the GM-WM junction can precede noticeable fluid-attenuated inversion recovery (FLAIR) changes and correlates with iron accumulation in macrophages.
C1 [Mahajan, Kedar R.; Fox, Robert J.; Ontaneda, Daniel] Cleveland Clin, Neurol Inst, Mellen Ctr Multiple Sclerosis Treatment & Res, 9500 Euclid Ave U-10, Cleveland, OH 44195 USA.
   [Mahajan, Kedar R.; Herman, Danielle; Trapp, Bruce D.] Cleveland Clin, Dept Neurosci, Lerner Res Inst, Cleveland, OH 44106 USA.
   [Amin, Moein] Cleveland Clin, Neurol Inst, Dept Neurol, Cleveland, OH 44106 USA.
   [Poturalski, Matthew; Lee, Jonathan; Jones, Stephen E.] Cleveland Clin, Dept Diagnost Radiol, Imaging Inst, Cleveland, OH 44106 USA.
   [Zheng, Yufan; Androjna, Caroline; Howell, Mark; Nakamura, Kunio] Cleveland Clin, Dept Biomed Engn, Lerner Res Inst, Cleveland, OH 44106 USA.
C3 Cleveland Clinic Foundation; Cleveland Clinic Foundation; Cleveland
   Clinic Foundation; Cleveland Clinic Foundation; Cleveland Clinic
   Foundation
RP Ontaneda, D (corresponding author), Cleveland Clin, Neurol Inst, Mellen Ctr Multiple Sclerosis Treatment & Res, 9500 Euclid Ave U-10, Cleveland, OH 44195 USA.
EM ontaned@ccf.org
RI Amin, Moein/V-5216-2017
OI Amin, Moein/0000-0002-9587-0644; Nakamura, Kunio/0000-0002-7833-8138;
   Lee, Jonathan/0000-0002-5955-5145
FU NIH NINDS K23 Career Development Award [1K23NS109328]; NIH/NINDS R35;
   Sanofi Genzyme
FX The author(s) disclosed receipt of the following financial support for
   the research, authorship, and/or publication of this article: K.R.M. is
   funded by NIH NINDS K23 Career Development Award (grant no.
   1K23NS109328). Postmortem program funded by NIH/NINDS R35 to B.D.T. and
   Sanofi Genzyme.
CR Bagnato F, 2011, BRAIN, V134, P3599, DOI 10.1093/brain/awr278
   Berger JR, 2017, MULT SCLER RELAT DIS, V12, P59, DOI 10.1016/j.msard.2017.01.006
   Berger JR, 2013, NEUROLOGY, V80, P1430, DOI 10.1212/WNL.0b013e31828c2fa1
   Campagnolo D, 2016, J NEUROVIROL, V22, P880, DOI 10.1007/s13365-016-0482-z
   Carra-Dalliere C, 2016, J NEURORADIOLOGY, V43, P6, DOI 10.1016/j.neurad.2015.08.001
   Carra-Dalliere C, 2015, NEUROLOGY, V84, P1501, DOI 10.1212/WNL.0000000000001455
   Clifford DB, 2013, J NEUROVIROL, V19, P351, DOI 10.1007/s13365-013-0173-y
   Clifford DB, 2010, LANCET NEUROL, V9, P438, DOI 10.1016/S1474-4422(10)70028-4
   Dong-Si T, 2014, ANN CLIN TRANSL NEUR, V1, P755, DOI 10.1002/acn3.114
   Dutta R, 2019, JOVE-J VIS EXP, DOI 10.3791/59511
   Giovannoni G., 2019, UPDATED ICIDENCE NAT
   Hodel J, 2015, AM J NEURORADIOL, V36, P2296, DOI 10.3174/ajnr.A4436
   Igra MS, 2017, BRIT J RADIOL, V90, DOI 10.1259/bjr.20160721
   Lee J, 2019, CNS NEUROSCI THER, V25, P1290, DOI 10.1111/cns.13266
   Lindå H, 2013, FRONT NEUROL, V4, DOI 10.3389/fneur.2013.00011
   MacDonald JK, 2007, COCHRANE DB SYST REV, DOI 10.1002/14651858.CD006097.pub2
   Mahajan KR, 2020, ANN NEUROL, V88, P81, DOI 10.1002/ana.25743
   Miyagawa M, 2014, J NEUROL SCI, V344, P198, DOI 10.1016/j.jns.2014.06.018
   Neil EC, 2017, BLOOD ADV, V1, P2041, DOI 10.1182/bloodadvances.2017008201
   Papadimitropoulos GN, 2017, J CLIN NEUROL, V13, P201, DOI 10.3988/jcn.2017.13.2.201
   Pavlovic D, 2015, THER ADV NEUROL DISO, V8, P255, DOI 10.1177/1756285615602832
   Pontillo G, 2017, FRONT NEUROL, V8, DOI 10.3389/fneur.2017.00294
   Prosperini L, 2016, PLOS ONE, V11, DOI 10.1371/journal.pone.0168376
   Scarpazza C, 2019, J NEUROL NEUROSUR PS, V90, P261, DOI 10.1136/jnnp-2018-319208
   Sinnecker T, 2019, BMC NEUROL, V19, DOI 10.1186/s12883-019-1407-2
   Steffan-Dewenter I., 2002, Ecology, V83, P1421, DOI 10.1890/0012-9658(2002)083[1421:SDEOLC]2.0.CO;2
   Tuan DS, 2015, J NEUROVIROL, V21, P637, DOI [10.1007/s13365-015-0316-4, 10.1007/s13365-015]
   Ueno H, 2020, J NEUROVIROL, V26, P452, DOI 10.1007/s13365-020-00845-0
   Umino M, 2016, J NEUROL SCI, V362, P155, DOI 10.1016/j.jns.2016.01.036
   Vermersch P, 2011, NEUROLOGY, V76, P1697, DOI 10.1212/WNL.0b013e31821a446b
   Vukusic S, 2020, JAMA NEUROL, V77, P94, DOI 10.1001/jamaneurol.2019.2670
   Wattjes MP, 2013, MULT SCLER J, V19, P1826, DOI 10.1177/1352458513510224
   Wijburg MT, 2016, J NEUROL NEUROSUR PS, V87, P1138, DOI 10.1136/jnnp-2016-313772
NR 33
TC 3
Z9 3
U1 0
U2 1
PU SAGE PUBLICATIONS LTD
PI LONDON
PA 1 OLIVERS YARD, 55 CITY ROAD, LONDON EC1Y 1SP, ENGLAND
SN 1352-4585
EI 1477-0970
J9 MULT SCLER J
JI Mult. Scler. J.
PD DEC
PY 2021
VL 27
IS 14
BP 2159
EP 2169
AR 1352458521999651
DI 10.1177/1352458521999651
EA MAR 2021
PG 11
WC Clinical Neurology; Neurosciences
WE Science Citation Index Expanded (SCI-EXPANDED)
SC Neurosciences & Neurology
GA WY6WY
UT WOS:000656006700001
PM 33749379
OA Green Accepted
DA 2024-06-03
ER

PT J
AU Decavèle, M
   Dreyfus, A
   Gatulle, N
   Weiss, N
   Houillier, C
   Demeret, S
   Mayaux, J
   Rivals, I
   Dres, M
   Delemazure, J
   Morawiec, E
   Luyt, CE
   Hoang-Xuan, K
   Choquet, S
   Similowski, T
   Demoule, A
AF Decavele, Maxens
   Dreyfus, Alienor
   Gatulle, Nicolas
   Weiss, Nicolas
   Houillier, Caroline
   Demeret, Sophie
   Mayaux, Julien
   Rivals, Isabelle
   Dres, Martin
   Delemazure, Julie
   Morawiec, Elise
   Luyt, Charles-Edouard
   Hoang-Xuan, Khe
   Choquet, Sylvain
   Similowski, Thomas
   Demoule, Alexandre
TI Clinical features and outcome of patients with primary central nervous
   system lymphoma admitted to the intensive care unit: a French national
   expert center experience
SO JOURNAL OF NEUROLOGY
LA English
DT Article
DE Primary central nervous system lymphoma; Intensive care medicine;
   Critical care; Neuro-oncology; Prognosis
AB Introduction To describe the reasons for intensive care unit (ICU) admission and to evaluate the outcomes and prognostic factors of patients with primary central nervous system lymphoma (PCNSL) admitted to the ICU.
   Patients and methods Retrospective observational cohort study of 101 PCNSL patients admitted to 3 ICUs over a two-decade period.
   Results Acute respiratory failure, mainly secondary to aspiration pneumonia and Pneumocystis jirovecii pneumonia, was the leading reason for ICU admission (33%). Aspiration pneumonia was more common in patients with brainstem tumor (67% vs. 0%, p < 0.001), whereas patients with intracranial hypertension were more frequently admitted for coma without seizures (61% vs. 9%, p = 0.004). Hospital and 6-month mortality were 47% and 53%, respectively. In multivariate analysis, admission for coma without seizures (OR 7.28), cancer progression (OR 3.47), mechanical ventilation (OR 6.58) and vasopressors (OR 4.07) were associated with higher 6-month mortality. Karnofsky performance status prior to ICU admission was independently associated with lower 6-month mortality (OR 0.96).
   Discussion Six-month survival of PCNSL patients admitted to the ICU appears to be relatively favorable (around 50%) and the presence of PCNSL alone is not a relevant criterion for ICU refusal. Predictive factors of mortality may help clinicians to make optimal triage decisions.
C1 [Decavele, Maxens; Dreyfus, Alienor; Gatulle, Nicolas; Mayaux, Julien; Dres, Martin; Delemazure, Julie; Morawiec, Elise; Similowski, Thomas; Demoule, Alexandre] Sorbonne Univ, Grp Hosp Univ, AP HP, Serv Pneumol Med Intens & Reanimat,Dept R3S, Site Pitie Salpetriere,47-83 Blvd Hop, F-75013 Paris, France.
   [Decavele, Maxens; Dres, Martin; Similowski, Thomas; Demoule, Alexandre] Sorbonne Univ, INSERM, UMRS1158, Neurophysiol Resp Expt & Clin, F-75005 Paris, France.
   [Weiss, Nicolas; Demeret, Sophie] Grp Hosp Pitie Salpetriere Charles Foix, Pole Malad Syst Nerveux, Dept Neurol, Unite Reanimat Neurol, Paris, France.
   [Weiss, Nicolas; Demeret, Sophie] Grp Hosp Pitie Salpetriere Charles Foix, Inst Neurosci Translat, IHU A ICM, Paris, France.
   [Houillier, Caroline; Hoang-Xuan, Khe] Sorbonne Univ, Inst Cerveau & Moelle Epiniere, Hop Univ Pitie Salpetriere Charles Foix,AP HP, CNRS,INSERM,UMR S 1127,ICM,Serv Neurol 2 Mazarin, F-75013 Paris, France.
   [Rivals, Isabelle; Hoang-Xuan, Khe] PSL Res Univ, Neurophysiol Resp Expt & Clin, Equipe Stat Appl, ESPCI Paris,UMRS 1158, Paris, France.
   [Luyt, Charles-Edouard] Grp Hosp Pitie Salpetriere, AP HP, Inst Cardiol, Serv Med Intens Reanimat, Paris, France.
   [Luyt, Charles-Edouard] Sorbonne Univ, INSERM, UMRS 1166 iCAN, Inst Cardiometab & Nutr, Paris, France.
   [Choquet, Sylvain] Grp Hosp Pitie Salpetriere Charles Foix, AP HP, Serv Hematol Clin, F-75013 Paris, France.
C3 Assistance Publique Hopitaux Paris (APHP); Hopital Universitaire
   Pitie-Salpetriere - APHP; Sorbonne Universite; Institut National de la
   Sante et de la Recherche Medicale (Inserm); Sorbonne Universite;
   Assistance Publique Hopitaux Paris (APHP); Hopital Universitaire
   Pitie-Salpetriere - APHP; Sorbonne Universite; Hopital Universitaire
   Charles-Foix - APHP; Sorbonne Universite; Assistance Publique Hopitaux
   Paris (APHP); Hopital Universitaire Pitie-Salpetriere - APHP; Hopital
   Universitaire Charles-Foix - APHP; Assistance Publique Hopitaux Paris
   (APHP); Hopital Universitaire Pitie-Salpetriere - APHP; Institut
   National de la Sante et de la Recherche Medicale (Inserm); Sorbonne
   Universite; Centre National de la Recherche Scientifique (CNRS); Hopital
   Universitaire Charles-Foix - APHP; Sorbonne Universite; Universite PSL;
   Ecole Superieure de Physique et de Chimie Industrielles de la Ville de
   Paris (ESPCI); Assistance Publique Hopitaux Paris (APHP); Hopital
   Universitaire Pitie-Salpetriere - APHP; Sorbonne Universite; Institut
   National de la Sante et de la Recherche Medicale (Inserm); Sorbonne
   Universite; Assistance Publique Hopitaux Paris (APHP); Hopital
   Universitaire Charles-Foix - APHP; Sorbonne Universite; Hopital
   Universitaire Pitie-Salpetriere - APHP
RP Decavèle, M (corresponding author), Sorbonne Univ, Grp Hosp Univ, AP HP, Serv Pneumol Med Intens & Reanimat,Dept R3S, Site Pitie Salpetriere,47-83 Blvd Hop, F-75013 Paris, France.; Decavèle, M (corresponding author), Sorbonne Univ, INSERM, UMRS1158, Neurophysiol Resp Expt & Clin, F-75005 Paris, France.
EM maxens.decavele@aphp.fr
RI Similowski, Thomas/GQQ-9468-2022; Decavèle, maxens/ABD-7633-2020;
   Hoang-Xuan, Khe/O-7527-2017; Dres, Martin/ACJ-3479-2022; Rivals,
   Isabelle/AAE-7971-2022; Weiss, Nicolas/E-7345-2011; Demoule,
   Alexandre/ABG-4915-2021
OI Dres, Martin/0000-0001-9191-6089; Rivals, Isabelle/0000-0002-8736-7010;
   Weiss, Nicolas/0000-0001-5155-196X; Demoule,
   Alexandre/0000-0002-0432-7217; Hoang Xuan, Khe/0000-0003-4072-1999;
   Houillier, Caroline/0000-0003-2931-7522
CR Azoulay É, 2004, MEDICINE, V83, P360, DOI 10.1097/01.md.0000145370.63676.fb
   Azoulay E, 2013, J CLIN ONCOL, V31, P2810, DOI 10.1200/JCO.2012.47.2365
   Bayraktar S, 2011, J NEURO-ONCOL, V101, P257, DOI 10.1007/s11060-010-0252-3
   CHARLSON M, 1994, J CLIN EPIDEMIOL, V47, P1245, DOI 10.1016/0895-4356(94)90129-5
   Chêne G, 2017, INT J EPIDEMIOL, V46, P797, DOI 10.1093/ije/dyw211
   Cobert J, 2010, J NEURO-ONCOL, V98, P385, DOI 10.1007/s11060-009-0090-3
   Darmon M, 2002, INTENS CARE MED, V28, P1775, DOI 10.1007/s00134-002-1528-7
   Darmon M, 2019, INTENS CARE MED, V45, P977, DOI 10.1007/s00134-019-05653-7
   Decavèle M, 2019, J NEURO-ONCOL, V142, P139, DOI 10.1007/s11060-018-03074-y
   Decavèle M, 2017, J NEUROL, V264, P2303, DOI 10.1007/s00415-017-8624-7
   Fernando SM, 2019, BMJ-BRIT MED J, V366, DOI 10.1136/bmj.l4225
   Fox CP, 2019, BRIT J HAEMATOL, V184, P348, DOI 10.1111/bjh.15661
   Fox J, 2019, J NEUROL SCI, V400, P34, DOI 10.1016/j.jns.2019.03.011
   Hoang-Xuan K, 2015, LANCET ONCOL, V16, pE322, DOI 10.1016/S1470-2045(15)00076-5
   Houillier C, 2020, NEUROLOGY, V94, pE1027, DOI 10.1212/WNL.0000000000008900
   Houillier C, 2017, J NEURO-ONCOL, V133, P315, DOI 10.1007/s11060-017-2435-7
   Kartal MG, 2014, INSIGHTS IMAGING, V5, P531, DOI 10.1007/s13244-014-0333-5
   LEGALL JR, 1993, JAMA-J AM MED ASSOC, V270, P2957, DOI 10.1001/jama.270.24.2957
   Louis DN, 2016, ACTA NEUROPATHOL, V131, P803, DOI 10.1007/s00401-016-1545-1
   Mahindra AK, 2003, J NEURO-ONCOL, V63, P263, DOI 10.1023/A:1024217527650
   Moradi A, 2006, NEUROSCIENCES, V11, P284
   Morris PG, 2013, J CLIN ONCOL, V31, P3971, DOI 10.1200/JCO.2013.50.4910
   Ñamendys-Silva SA, 2010, ANAESTH INTENS CARE, V38, P317, DOI 10.1177/0310057X1003800214
   Omuro A, 2015, BLOOD, V125, P1403, DOI 10.1182/blood-2014-10-604561
   Park DH, 2013, ANN REHABIL MED-ARM, V37, P633, DOI 10.5535/arm.2013.37.5.633
   Puxty K, 2015, JAMA ONCOL, V1, P1078, DOI 10.1001/jamaoncol.2015.2855
   Roques S, 2009, INTENS CARE MED, V35, P2044, DOI 10.1007/s00134-009-1625-y
   SCHAG CC, 1984, J CLIN ONCOL, V2, P187, DOI 10.1200/JCO.1984.2.3.187
   Shiels MS, 2016, BRIT J HAEMATOL, V174, P417, DOI 10.1111/bjh.14073
   Soares M, 2014, ANN ONCOL, V25, P1829, DOI 10.1093/annonc/mdu234
   Soares M, 2007, CHEST, V131, P840, DOI 10.1378/chest.06-2244
   Tabouret E, 2016, J NEURO-ONCOL, V127, P111, DOI 10.1007/s11060-015-2015-7
   Valade S, 2020, ANN INTENSIVE CARE, V10, DOI 10.1186/s13613-020-00693-5
   van der Meulen M, 2017, LEUKEMIA, V31, P1822, DOI 10.1038/leu.2017.128
   Vecht CJ, 2014, ONCOLOGIST, V19, P751, DOI 10.1634/theoncologist.2014-0060
   Vincent JL, 2014, LANCET RESP MED, V2, P380, DOI 10.1016/S2213-2600(14)70061-X
   Vincent JL, 1996, INTENS CARE MED, V22, P707, DOI 10.1007/BF01709751
   Vooturi S, 2014, CLIN NEUROL NEUROSUR, V126, P7, DOI 10.1016/j.clineuro.2014.07.038
NR 38
TC 3
Z9 3
U1 0
U2 1
PU SPRINGER HEIDELBERG
PI HEIDELBERG
PA TIERGARTENSTRASSE 17, D-69121 HEIDELBERG, GERMANY
SN 0340-5354
EI 1432-1459
J9 J NEUROL
JI J. Neurol.
PD JUN
PY 2021
VL 268
IS 6
BP 2141
EP 2150
DI 10.1007/s00415-021-10396-x
EA JAN 2021
PG 10
WC Clinical Neurology
WE Science Citation Index Expanded (SCI-EXPANDED)
SC Neurosciences & Neurology
GA SN4ZB
UT WOS:000608082600001
PM 33452932
OA Bronze, Green Published, Green Submitted
DA 2024-06-03
ER

PT J
AU Anton, S
   Margold, M
   Kowalski, T
   Miller, D
   Schmieder, K
   Schlegel, U
   Seidel, S
AF Anton, Seena
   Margold, Michelle
   Kowalski, Thomas
   Miller, Dorothea
   Schmieder, Kirsten
   Schlegel, Uwe
   Seidel, Sabine
TI Complications of intracerebroventricular chemotherapy via subgaleal
   reservoir in primary central nervous system lymphoma: A
   single-institution experience on 1247 installations in 94 consecutive
   patients
SO HEMATOLOGICAL ONCOLOGY
LA English
DT Article
DE ICV port; intracerebroventricular chemotherapy; Ommaya reservoir; PCNSL;
   reservoir infection
AB The implantation of a subgaleal reservoir intracerebroventricular (ICV port) in order to apply ICV chemotherapy in patients with leptomeningeal cancer may be complicated by misplacement of the device, pericatheter leucencephalopathy, hemorrhage and iatrogenic ventriculitis/meningitis. Here we analyzed the occurrence of such complications in patients with primary central nervous system lymphoma (PCNSL) treated with systemic and ICV methotrexate- and cytarabine-based chemotherapy. We retrospectively reviewed the medical records of 94 consecutive patients (1247 installations), who had received an ICV port for intraventricular chemotherapy for treatment of histologically confirmed PCNSL at our institution between September 2005 and October 2018. Infectious and noninfectious complications were systematically recorded including clinical, laboratory, and imaging data. In 9/94 patients (9.6%), a misplacement of the ICV port seen on the postoperative computed tomography scan was corrected immediately and chemotherapy was then continued as planned. In 5/94 patients (5.3%), symptomatic noninfectious complications were observed (four patients with symptomatic pericatheter leucencephalopathy and one patient with surgical scar dehiscence with CSF leak). In 8/94 patients (8.5%), asymptomatic white matter lesions around the catheter were visible on cerebral magnetic resonance imaging after completion of therapy. The rate of infectious complications was 6/94 patients (6.4%). No complication was lethal or required intensive care monitoring. This retrospective study shows that complications of ICV treatment have to be expected in a fraction of patients, however, in this series these complications were manageable and did not result in long-term deficits.
C1 [Anton, Seena; Margold, Michelle; Kowalski, Thomas; Schlegel, Uwe; Seidel, Sabine] Knappschaftskrankenhaus Univ Bochum, Dept Neurol, Bochum, Germany.
   [Miller, Dorothea; Schmieder, Kirsten] Knappschaftskrankenhaus Univ Bochum, Dept Neurosurg, Bochum, Germany.
C3 Ruhr University Bochum; Ruhr University Bochum
RP Seidel, S (corresponding author), Knappschaftskrankenhaus Univ Hosp Bochum, Dept Neurol, Schornau 23-25, D-44892 Bochum, Germany.
EM sabine.seidel@kk-bochum.de
RI Seidel, Sabine/HMW-0156-2023; Miller, Dorothea/JUV-4887-2023
OI Seidel, Sabine/0000-0002-1671-3297
FU Projekt DEAL
FX Open access funding enabled and organized by Projekt DEAL.
CR Beauchesne P, 2010, LANCET ONCOL, V11, P871, DOI 10.1016/S1470-2045(10)70034-6
   BLEYER WA, 1978, BLOOD, V51, P835
   Boiardi A, 2008, J NEURO-ONCOL, V88, P105, DOI 10.1007/s11060-008-9540-6
   Chamberlain MC, 2009, CANCER-AM CANCER SOC, V115, P1941, DOI 10.1002/cncr.24210
   Chamberlain MC, 1997, J NEUROSURG, V87, P694, DOI 10.3171/jns.1997.87.5.0694
   Cohen-Pfeffer JL, 2017, PEDIATR NEUROL, V67, P23, DOI 10.1016/j.pediatrneurol.2016.10.022
   Ferreri AJM, 2002, NEUROLOGY, V58, P1513, DOI 10.1212/WNL.58.10.1513
   Gwak HS, 2011, ACTA NEUROCHIR, V153, P1971, DOI 10.1007/s00701-011-1086-2
   Hayhurst C, 2010, J NEUROSURG, V113, P1273, DOI 10.3171/2010.3.JNS091237
   Juergens A, 2010, ANN NEUROL, V67, P182, DOI 10.1002/ana.21824
   Kennedy BC, 2015, STEREOT FUNCT NEUROS, V93, P415, DOI 10.1159/000442423
   Khan RB, 2002, J NEURO-ONCOL, V58, P175, DOI 10.1023/A:1016077907952
   Lau JC, 2019, WORLD NEUROSURG, V122, P404, DOI 10.1016/j.wneu.2018.11.036
   Lau JC, 2018, ACTA NEUROCHIR, V160, P539, DOI 10.1007/s00701-017-3454-z
   LEMANN W, 1988, J NEURO-ONCOL, V6, P67, DOI 10.1007/BF00163543
   Lin J, 2012, CHILD NERV SYST, V28, P1003, DOI 10.1007/s00381-012-1748-2
   Mead PA, 2014, J INFECTION, V68, P225, DOI 10.1016/j.jinf.2013.11.014
   Morgenstern PF, 2016, WORLD NEUROSURG, V93, P154, DOI 10.1016/j.wneu.2016.04.090
   Pels H, 2003, J CLIN ONCOL, V21, P4489, DOI 10.1200/JCO.2003.04.056
   Pels H, 2009, J NEURO-ONCOL, V91, P299, DOI 10.1007/s11060-008-9712-4
   Pulczynski EJ, 2015, HAEMATOLOGICA, V100, P534, DOI 10.3324/haematol.2014.108472
   Raffa RB, 2012, BRIT J CLIN PHARMACO, V74, P34, DOI 10.1111/j.1365-2125.2012.04201.x
   Sandberg DI, 2000, NEUROSURGERY, V47, P49, DOI 10.1097/00006123-200007000-00011
   Seidel S, 2019, NEUROL RES PRACT, V1, DOI 10.1186/s42466-019-0024-2
   SHAPIRO WR, 1975, NEW ENGL J MED, V293, P161, DOI 10.1056/NEJM197507242930402
   Slavc I, 2018, MOL GENET METAB, V124, P184, DOI 10.1016/j.ymgme.2018.05.003
   Stone JA, 1999, NEURORADIOLOGY, V41, P134, DOI 10.1007/s002340050718
   Szvalb AD, 2014, J INFECTION, V68, P216, DOI 10.1016/j.jinf.2013.12.002
   Weiner GM, 2015, CLIN NEUROL NEUROSUR, V130, P61, DOI 10.1016/j.clineuro.2014.12.018
   Zairi F, 2015, J NEURO-ONCOL, V124, P317, DOI 10.1007/s11060-015-1842-x
NR 30
TC 3
Z9 3
U1 0
U2 0
PU WILEY
PI HOBOKEN
PA 111 RIVER ST, HOBOKEN 07030-5774, NJ USA
SN 0278-0232
EI 1099-1069
J9 HEMATOL ONCOL
JI Hematol. Oncol.
PD APR
PY 2021
VL 39
IS 2
BP 176
EP 184
DI 10.1002/hon.2833
EA JAN 2021
PG 9
WC Oncology; Hematology
WE Science Citation Index Expanded (SCI-EXPANDED)
SC Oncology; Hematology
GA RM3GZ
UT WOS:000607526300001
PM 33316084
OA hybrid
DA 2024-06-03
ER

PT J
AU Qiu, TM
   Chanchotisatien, A
   Qin, ZY
   Wu, JS
   Chu, SG
AF Qiu, Tianming
   Chanchotisatien, Apisara
   Qin, Zhiyong
   Wu, Jinsong
   Chu, Shuguang
TI Inflammatory Demyelinating Lesions: True Sentinel Lesion or
   Immune-Mediated Response to Lymphoma?
SO WORLD NEUROSURGERY
LA English
DT Article
DE Diagnosing lymphoma; Heterogeneous enhancement of PCNSL; Inflammatory
   demyelinating diseases; Misdiagnosis; MRI; Primary central nervous
   system lymphoma; Sentinel lesions
ID CENTRAL-NERVOUS-SYSTEM; B-CELL LYMPHOMA; CNS LYMPHOMA; DIAGNOSIS; TUMORS
AB BACKGROUND: Inflammatory demyelinating changes in the absence of malignant cells can sometimes be found on initial biopsies preceding the diagnosis of primary central nervous system lymphoma (PCNSL), resulting in the term "sentinel" lesion. Sentinel lesions have been reported sporadically in literature, resulting in many cases of misdiagnosis and delayed treatment. We aim to address the problem of misdiagnosis in PCNSL presenting as inflammatory demyelinating changes or sentinel lesions on initial biopsies, and to discuss our view of the mechanism underlying this phenomenon.
   CASE DESCRIPTION: Herein we report 3 cases of PCNSL that were diagnosed via brain biopsy. We retrospectively reviewed 2 cases of initially misdiagnosed PCNSL presenting with sentinel lesions at our institution. Careful revision of preoperative magnetic resonance imaging (MRI) revealed heterogeneously enhancing tumors with strong peripheral enhancement and hypoenhancing cores. Analysis of our 2 cases revealed that initial biopsy samples in both patients were taken from the hypoenhancing regions on MRI. In the third case, we targeted the peripherally enhancing region for sampling and arrived at the proper diagnosis of PCNSL on initial biopsy.
   CONCLUSIONS: Based on our cases and those reported in literature, we speculate that the inflammatory demyelinating changes observed on initial biopsies are immune-mediated responses that coexist with PCNSL in different tumor regions, and that they are the direct result of inadvertent sampling from hypoenhancing regions of the tumor, rather than sentinel lesions, as their name implies. We strongly recommend that biopsy target the most enhanced region on MRI when there is high clinical and radiologic suspicion for PCNSL.
C1 [Qiu, Tianming; Qin, Zhiyong; Wu, Jinsong] Fudan Univ, Huashan Hosp, Shanghai Med Coll, Dept Neurosurg, Shanghai, Peoples R China.
   [Qiu, Tianming; Qin, Zhiyong; Wu, Jinsong] Fudan Univ, Neurosurg Inst, Shanghai, Peoples R China.
   [Qiu, Tianming; Qin, Zhiyong; Wu, Jinsong] Shanghai Clin Med Ctr Neurosurg, Shanghai, Peoples R China.
   [Qiu, Tianming; Qin, Zhiyong; Wu, Jinsong] Shanghai Key Lab Brain Funct & Restorat & Neural, Shanghai, Peoples R China.
   [Chanchotisatien, Apisara] Fudan Univ, Zhongshan Hosp, Shanghai Med Coll, Shanghai, Peoples R China.
   [Chu, Shuguang] Tongji Univ, Shanghai East Hosp, Dept Radiol, Sch Med, Shanghai, Peoples R China.
C3 Fudan University; Fudan University; Fudan University; Tongji University
RP Chu, SG (corresponding author), Tongji Univ, Shanghai East Hosp, Dept Radiol, Sch Med, Shanghai, Peoples R China.
EM chushu1018@hotmail.com
OI Chanchotisatien, Apisara/0000-0003-3687-2137; Wu,
   Jinsong/0000-0001-7854-9798
CR Alderson L, 1996, J NEUROL NEUROSUR PS, V60, P102, DOI 10.1136/jnnp.60.1.102
   Barrantes-Freer A, 2018, BRAIN PATHOL, V28, P225, DOI 10.1111/bpa.12496
   Habek M, 2008, J CLIN NEUROSCI, V15, P1069, DOI 10.1016/j.jocn.2007.12.004
   Heckmann JG, 2000, NERVENARZT, V71, P305, DOI 10.1007/s001150050562
   Hoang-Xuan K, 2015, LANCET ONCOL, V16, pE322, DOI 10.1016/S1470-2045(15)00076-5
   Javier R, 2018, DIAGN PATHOL, V13, DOI 10.1186/s13000-018-0717-9
   Kalus S, 2016, J CLIN NEUROSCI, V24, P146, DOI 10.1016/j.jocn.2015.07.013
   Kuhlmann T, 2001, J NEUROL NEUROSUR PS, V70, P259, DOI 10.1136/jnnp.70.2.259
   KURODA Y, 1992, J NEUROL SCI, V111, P173, DOI 10.1016/0022-510X(92)90065-S
   Kvarta MD, 2016, BMC NEUROL, V16, DOI 10.1186/s12883-016-0596-1
   Löw S, 2018, THER ADV NEUROL DISO, V11, DOI 10.1177/1756286418793562
   Louis DN, 2016, ACTA NEUROPATHOL, V131, P803, DOI 10.1007/s00401-016-1545-1
   Lu JQ, 2016, WORLD NEUROSURG, V88, DOI 10.1016/j.wneu.2015.11.099
   Ng S, 2007, J CLIN NEUROSCI, V14, P1126, DOI 10.1016/j.jocn.2006.05.003
   Sinicrope K, 2018, NEUROL CLIN, V36, P517, DOI 10.1016/j.ncl.2018.04.008
   Utsuki S, 2010, BRAIN TUMOR PATHOL, V27, P59, DOI 10.1007/s10014-010-0264-x
   Yamamoto J, 2014, ONCOL LETT, V7, P1835, DOI 10.3892/ol.2014.2033
NR 17
TC 3
Z9 4
U1 0
U2 2
PU ELSEVIER SCIENCE INC
PI NEW YORK
PA STE 800, 230 PARK AVE, NEW YORK, NY 10169 USA
SN 1878-8750
EI 1878-8769
J9 WORLD NEUROSURG
JI World Neurosurg.
PD JAN
PY 2021
VL 145
BP 172
EP 177
DI 10.1016/j.wneu.2020.09.064
PG 6
WC Clinical Neurology; Surgery
WE Science Citation Index Expanded (SCI-EXPANDED)
SC Neurosciences & Neurology; Surgery
GA PH8NR
UT WOS:000600662600070
PM 32949800
DA 2024-06-03
ER

PT J
AU Xu, X
   Lin, AL
   Wang, XF
AF Xu, Xin
   Lin, Aolei
   Wang, Xuefeng
TI Seizures in steroid-responsive encephalopathy
SO NEUROLOGICAL SCIENCES
LA English
DT Review
DE Steroid-responsive encephalopathy; Seizure; Status epilepticus; Central
   nervous system; Autoimmunity
ID GATED POTASSIUM CHANNEL; NERVOUS-SYSTEM LYMPHOMA; HASHIMOTOS
   ENCEPHALOPATHY; LIMBIC ENCEPHALITIS; RECEPTOR ANTIBODIES; STATUS
   EPILEPTICUS; MRI FINDINGS; EPILEPSY; COMPLEX; DIAGNOSIS
AB Steroid-responsive encephalopathy is a general term for diseases that are characterized by diffuse brain injury and respond well to corticosteroids or immunosuppressive agents, including Hashimoto's encephalopathy (HE), limbic encephalitis (LE), systemic lupus erythematosus encephalopathy (SLEE), antineutrophil cytoplasmic antibodies (ANCA)-associated systemic vasculitis encephalopathy (AASV), viral encephalitis (VE), and primary central nervous system lymphoma (PCNSL). Epilepsy and status epilepticus are the main manifestations of steroid-responsive encephalopathy. The spectrum of "autoimmune epilepsy" diseases, which has been approved by the epilepsy diagnostic recommendations of the International Antiepileptic League, is characterized by a high prevalence of epilepsy in central nervous system (CNS) autoimmune diseases and a variety of neuron-specific autoantibodies. Steroid-responsive encephalopathy with different causes may have different pathogeneses and has been suggested to be associated with some internal commonality producing seizure as the main symptom. Determining the regularity of seizures caused by steroid-responsive encephalopathy and implementing appropriate measures will help us improve the prognosis of patients. This paper summarizes the epidemiology, seizure onset, seizure type, and other characteristics of seizures in steroid-responsive encephalopathy (including HE, LE, SLEE, ANCA-associated systemic vasculitis encephalopathy, VE, and PCNSL) and then discusses the use of antiepileptic drugs to treat steroid-responsive encephalopathy.
C1 [Xu, Xin; Lin, Aolei; Wang, Xuefeng] Chongqing Med Univ, Dept Neurol, Chongqing Key Lab Neurol, Affiliated Hosp 1, 1 Youyi Rd, Chongqing 400016, Peoples R China.
C3 Chongqing Medical University
RP Wang, XF (corresponding author), Chongqing Med Univ, Dept Neurol, Chongqing Key Lab Neurol, Affiliated Hosp 1, 1 Youyi Rd, Chongqing 400016, Peoples R China.
EM xfyp@163.com
OI Lin, Aolei/0000-0002-8793-6199; Wang, Xuefeng/0000-0003-1494-0223
FU National Natural Science Foundation of China [81671301, 81701279]
FX This study was supported by grants from the National Natural Science
   Foundation of China (Nos. 81671301, 81701279). The authors have no other
   relevant affiliations or financial involvement with any organization or
   entity with a financial interest in or financial conflict with the
   subject matter or materials discussed in the manuscript apart from those
   disclosed.
CR Al-Diwani A, 2017, FRONT PSYCHIATRY, V8, DOI 10.3389/fpsyt.2017.00013
   Alexopoulos H, 2019, J AUTOIMMUN, V104, DOI 10.1016/j.jaut.2019.102339
   Arain A, 2001, SEIZURE-EUR J EPILEP, V10, P438, DOI 10.1016/S1059-1311(01)90531-X
   Arbusow V, 1999, DEUT MED WOCHENSCHR, V124, P835, DOI 10.1055/s-2007-1024428
   Basta F, 2020, RHEUMATOL THER, V7, P433, DOI 10.1007/s40744-020-00212-9
   Bataille B, 2000, J NEUROSURG, V92, P261, DOI 10.3171/jns.2000.92.2.0261
   Bautista JF, 2008, EPILEPSIA, V49, P527, DOI 10.1111/j.1528-1167.2007.01453.x
   Bertsias GK, 2010, ANN RHEUM DIS, V69, P2074, DOI 10.1136/ard.2010.130476
   Biswas A, 2019, PEDIATR NEUROSURG, V54, P57, DOI 10.1159/000495789
   BRAIN L, 1966, LANCET, V2, P512
   CASALS J, 1945, SCIENCE, V102, P618, DOI 10.1126/science.102.2659.618
   Castillo P, 2006, ARCH NEUROL-CHICAGO, V63, P197, DOI 10.1001/archneur.63.2.197
   Celicanin M, 2017, EUR J NEUROL, V24, P999, DOI 10.1111/ene.13324
   Chen XD, 2018, NEUROL SCI, V39, P155, DOI 10.1007/s10072-017-3158-4
   Chong JY, 2003, ARCH NEUROL-CHICAGO, V60, P164, DOI 10.1001/archneur.60.2.164
   Cimino G, 2006, CANCER RES, V66, P8903, DOI 10.1158/0008-5472.CAN-05-2726
   CORSELLIS JA, 1968, BRAIN, V91, P481, DOI 10.1093/brain/91.3.481
   Cusick MF, 2017, J NEUROVIROL, V23, P696, DOI 10.1007/s13365-017-0554-8
   Dalmau J, 2007, ANN NEUROL, V61, P25, DOI 10.1002/ana.21050
   de Holanda NCP, 2011, J NEUROPSYCH CLIN N, V23, P384, DOI 10.1176/jnp.23.4.jnp384
   Farhangi H, 2015, IRAN J PEDIATR HEMAT, V5, P65
   Farooqi MS, 2015, J CLIN APHERESIS, V30, P8, DOI 10.1002/jca.21342
   Ferlazzo E, 2006, EPILEPSY BEHAV, V8, P328, DOI 10.1016/j.yebeh.2005.11.005
   Ferlazzo E, 2014, BMC NEUROL, V14, DOI 10.1186/1471-2377-14-148
   Fox J, 2019, J NEUROL SCI, V400, P34, DOI 10.1016/j.jns.2019.03.011
   Frisch C, 2013, EUR J NEUROL, V20, P1297, DOI 10.1111/ene.12186
   Getts DR, 2008, J NEUROCHEM, V104, P1167, DOI 10.1111/j.1471-4159.2007.05171.x
   Gonzalez-Duarte A, 2008, EUR NEUROL, V59, P320, DOI 10.1159/000121423
   Gultekin SH, 2000, BRAIN, V123, P1481, DOI 10.1093/brain/123.7.1481
   Höftberger R, 2013, NEUROLOGY, V81, P1500, DOI 10.1212/WNL.0b013e3182a9585f
   Husari KS, 2019, NEUROTHERAPEUTICS, V16, P685, DOI 10.1007/s13311-019-00750-3
   Jordaan MR, 2010, PEDIATR RADIOL, V40, P141, DOI 10.1007/s00247-010-1673-z
   Kawafuchi J, 1966, No To Shinkei, V18, P1145
   Khawaja AM, 2016, EPILEPTIC DISORD, V18, P34, DOI 10.1684/epd.2016.0797
   Kim JE, 2010, NEUROSCI LETT, V471, P94, DOI 10.1016/j.neulet.2010.01.018
   Kotsenas AL, 2014, AM J NEURORADIOL, V35, P84, DOI 10.3174/ajnr.A3633
   Lai MZ, 2010, LANCET NEUROL, V9, P776, DOI 10.1016/S1474-4422(10)70137-X
   Laurent C, 2016, AUTOIMMUN REV, V15, P1129, DOI 10.1016/j.autrev.2016.09.008
   Lee Min-Joo, 2012, Korean J Pediatr, V55, P111, DOI 10.3345/kjp.2012.55.3.111
   Li J, 2019, FRONT NEUROL, V10, DOI 10.3389/fneur.2019.00440
   Liang MH, 1999, ARTHRITIS RHEUM-US, V42, P599
   Lilleker JB, 2013, SEIZURE-EUR J EPILEP, V22, P776, DOI 10.1016/j.seizure.2013.06.004
   Lv YD, 2019, J NERV MENT DIS, V207, P188, DOI 10.1097/NMD.0000000000000946
   Lv YD, 2016, NEUROPSYCH DIS TREAT, V12, P2363, DOI 10.2147/NDT.S112145
   Malter MP, 2010, ANN NEUROL, V67, P470, DOI 10.1002/ana.21917
   Mert GG, 2014, INT J NEUROSCI, V124, P302, DOI 10.3109/00207454.2013.836706
   Mikdashi J, 2005, NEUROLOGY, V64, P2102, DOI 10.1212/01.WNL.0000165959.98370.D5
   Misra UK, 2008, EPILEPSIA, V49, P13, DOI 10.1111/j.1528-1167.2008.01751.x
   Mokhtari K., 2012, Eur Assoc Neurooncol Mag, V2, P95
   Moore BM, 2010, PEDIATR NEUROL, V43, P49, DOI 10.1016/j.pediatrneurol.2010.03.014
   Moriyama K, 2015, PEDIATR NEUROL, V52, P526, DOI 10.1016/j.pediatrneurol.2015.01.009
   Nam SH, 2011, EPILEPSIA, V52, pE181, DOI 10.1111/j.1528-1167.2011.03289.x
   Namjou B, 2011, GENES IMMUN, V12, P270, DOI 10.1038/gene.2010.73
   Ohkawa T, 2013, J NEUROSCI, V33, P18161, DOI 10.1523/JNEUROSCI.3506-13.2013
   Olmez I, 2013, J NEUROL SCI, V331, P67, DOI 10.1016/j.jns.2013.05.009
   Ong MS, 2014, JAMA NEUROL, V71, P569, DOI 10.1001/jamaneurol.2014.188
   Onugoren MD, 2015, J NEUROL NEUROSUR PS, V86, P965, DOI 10.1136/jnnp-2014-308814
   Pandey S, 2016, COCHRANE DB SYST REV, DOI 10.1002/14651858.CD010247.pub3
   Pedrosa W, 2018, ENDOCR PRACT, V24, P963, DOI 10.4158/EP-2018-0238
   Rocamora R, 2014, SEIZURE-EUR J EPILEP, V23, P670, DOI 10.1016/j.seizure.2014.04.013
   Rudzinski LA, 2011, EPILEPSY RES, V95, P255, DOI 10.1016/j.eplepsyres.2011.04.006
   Scheibe F, 2017, NEUROLOGY, V88, P366, DOI 10.1212/WNL.0000000000003536
   SHAW PJ, 1991, NEUROLOGY, V41, P228, DOI 10.1212/WNL.41.2_Part_1.228
   Singhi PD, 2003, J TROP PEDIATRICS, V49, P274, DOI 10.1093/tropej/49.5.274
   Singhi P, 2011, DEV MED CHILD NEUROL, V53, P600, DOI 10.1111/j.1469-8749.2011.03928.x
   Solomon T, 2012, J INFECTION, V64, P347, DOI 10.1016/j.jinf.2011.11.014
   Suri V, 2015, J PEDIATR NEUROSCI, V10, P393, DOI 10.4103/1817-1745.174433
   Sveinsson O, 2017, J NEUROIMMUNOL, V312, P15, DOI 10.1016/j.jneuroim.2017.08.011
   Thajeb P, 2001, J NEUROIMAGING, V11, P59, DOI 10.1111/j.1552-6569.2001.tb00012.x
   Thieben MJ, 2004, NEUROLOGY, V62, P1177, DOI 10.1212/01.WNL.0000122648.19196.02
   Uribe-San-Martín R, 2020, J NEUROIMMUNOL, V345, DOI [10.1016/j.neuroim.2020.577268, 10.1016/j.jneuroim.2020.577268]
   Uribe-San-Martín R, 2020, J NEUROIMMUNOL, V340, DOI 10.1016/j.jneuroim.2020.577144
   Varrasi C, 2017, EPILEPTIC DISORD, V19, P99, DOI 10.1684/epd.2017.0904
   Vincent A, 2004, BRAIN, V127, P701, DOI 10.1093/brain/awh077
   Voutsas Vasileios, 2008, J Med Case Rep, V2, P270, DOI 10.1186/1752-1947-2-270
   Wang W, 2015, J NEUROPSYCH CLIN N, V27, pE100, DOI 10.1176/appi.neuropsych.13070158
   Wong LC, 2015, J NEUROL SCI, V348, P251, DOI 10.1016/j.jns.2014.11.007
   Wong SH, 2010, J NEUROL NEUROSUR PS, V81, P1167, DOI 10.1136/jnnp.2009.178293
   Yu HH, 2006, LUPUS, V15, P651, DOI 10.1177/0961203306070990
   Zhao XH, 2020, EXP THER MED, V20, P617, DOI 10.3892/etm.2020.8684
NR 80
TC 3
Z9 3
U1 3
U2 17
PU SPRINGER-VERLAG ITALIA SRL
PI MILAN
PA VIA DECEMBRIO, 28, MILAN, 20137, ITALY
SN 1590-1874
EI 1590-3478
J9 NEUROL SCI
JI Neurol. Sci.
PD FEB
PY 2021
VL 42
IS 2
BP 521
EP 530
DI 10.1007/s10072-020-04891-8
EA NOV 2020
PG 10
WC Clinical Neurology; Neurosciences
WE Science Citation Index Expanded (SCI-EXPANDED)
SC Neurosciences & Neurology
GA QA4WY
UT WOS:000591252200001
PM 33219869
DA 2024-06-03
ER

PT J
AU Hardell, L
   Carlberg, M
   Koppel, T
   Nordström, M
   Hedendahl, LK
AF Hardell, Lennart
   Carlberg, Michael
   Koppel, Tarmo
   Nordstroem, Marie
   Hedendahl, Lena K.
TI Central nervous system lymphoma and radiofrequency radiation - A case
   report and incidence data in the Swedish Cancer Register on non-Hodgkin
   lymphoma
SO MEDICAL HYPOTHESES
LA English
DT Article
DE Central nervous system lymphoma; Risk factors; Radiofrequency radiation;
   Incidence non-Hodgkin lymphoma
ID INDUCED OXIDATIVE STRESS; HAIRY-CELL LEUKEMIA; INCREASING INCIDENCE;
   TRANSGENIC MICE; EXPOSURE LIMITS; MOBILE PHONES; LONG-TERM; PESTICIDES;
   SURVIVAL; RISK
AB Earlier animal studies have provided evidence that non-Hodgkin lymphoma (NHL) may be caused by exposure to radiofrequency (RF) radiation. This was recently confirmed by the U.S. National Toxicology (NTP) study that showed an increased incidence of malignant lymphoma in female mice exposed to the GSM modulated or the CDMA modulated cell phone RF radiation. Primary central nervous system lymphoma (PCNSL) is a rare malignancy in humans with poor prognosis. An increasing incidence has been reported in recent years. Based on a case-report we present the hypothesis that use of the hand-held mobile phone may be a risk factor for PCNSL. The increasing incidence of non-Hodgkin lymphoma in Sweden is discussed in relation to etiologic factors.
C1 [Hardell, Lennart] Orebro Univ, Fac Med & Hlth, Dept Oncol, SE-70182 Orebro, Sweden.
   [Hardell, Lennart; Carlberg, Michael; Hedendahl, Lena K.] Environm & Canc Res Fdn, Studievagen 35, SE-70217 Orebro, Sweden.
   [Koppel, Tarmo] Tallinn Univ Technol, Dept Labour Environm & Safety, SOC353,Ehitajate Tee 5, EE-19086 Tallinn, Estonia.
   [Nordstroem, Marie] Stockholm Sjukhem Fdn, Mariebergsgatan 22, S-11219 Stockholm, Sweden.
C3 Orebro University; Tallinn University of Technology
RP Hardell, L (corresponding author), Environm & Canc Res Fdn, Studievagen 35, SE-70217 Orebro, Sweden.
EM lennart.hardell@environmentandcancer.com; tarmo@koppel.ee
RI Koppel, Tarmo/AAG-7220-2019
OI Koppel, Tarmo/0000-0003-2605-6822
CR Adebayo EA, 2019, J KING SAUD UNIV SCI, V31, P813, DOI 10.1016/j.jksus.2018.11.007
   Alkis ME, 2019, ELECTROMAGN BIOL MED, V38, P32, DOI 10.1080/15368378.2019.1567526
   [Anonymous], 1998, HEALTH PHYS
   [Anonymous], 2018, 595 NTP TR
   [Anonymous], 2018, 596 NTP TR
   Belyaev IY, 2009, BIOELECTROMAGNETICS, V30, P129, DOI 10.1002/bem.20445
   Burlaka A., 2013, Experimental Oncology, V35, P219
   Cardis E, 2008, PHYS MED BIOL, V53, P2771, DOI 10.1088/0031-9155/53/11/001
   Chimienti E, 2009, CLIN LYMPHOMA MYELOM, V9, P353, DOI 10.3816/CLM.2009.n.070
   CHOU CK, 1992, BIOELECTROMAGNETICS, V13, P469, DOI 10.1002/bem.2250130605
   CLEARY SF, 1990, BIOELECTROMAGNETICS, V11, P47, DOI 10.1002/bem.2250110107
   CLEARY SF, 1990, RADIAT RES, V121, P38, DOI 10.2307/3577561
   Eloranta S, 2018, EUR J HAEMATOL, V100, P61, DOI 10.1111/ejh.12980
   Gandhi G, 2015, ELECTROMAGN BIOL MED, V34, P344, DOI 10.3109/15368378.2014.933349
   Gandhi OP, 2012, ELECTROMAGN BIOL MED, V31, P34, DOI 10.3109/15368378.2011.622827
   Gulati S, 2018, MOL CELL BIOCHEM, V440, P1, DOI 10.1007/s11010-017-3150-6
   Hardell E, 2010, SCI TOTAL ENVIRON, V408, P4412, DOI 10.1016/j.scitotenv.2010.06.029
   Hardell L, 2003, ENVIRON HEALTH PERSP, V111, P1704, DOI 10.1289/ehp.6270
   Hardell L, 2005, INT ARCH OCC ENV HEA, V78, P625, DOI 10.1007/s00420-005-0003-5
   Hardell L, 1998, ONCOL RES, V10, P1
   Hardell L, 2002, LEUKEMIA LYMPHOMA, V43, P1043, DOI 10.1080/10428190290021560
   Hardell L, 2008, ACTA ONCOL, V47, P347, DOI 10.1080/02841860701753697
   Hardell L, 2019, INT J ONCOL, V54, P111, DOI 10.3892/ijo.2018.4606
   Kim HJ, 2000, STAT MED, V19, P335, DOI 10.1002/(SICI)1097-0258(20000215)19:3<335::AID-SIM336>3.0.CO;2-Z
   KINLEN LJ, 1979, BRIT MED J, V2, P1461, DOI 10.1136/bmj.2.6203.1461
   Lerchl A, 2015, BIOCHEM BIOPH RES CO, V459, P585, DOI 10.1016/j.bbrc.2015.02.151
   Linet MS, 2006, INT J CANCER, V119, P2382, DOI 10.1002/ijc.22151
   Markovà E, 2010, ENVIRON HEALTH PERSP, V118, P394, DOI 10.1289/ehp.0900781
   Marshall TG, 2017, IMMUNOL RES, V65, P129, DOI 10.1007/s12026-016-8825-7
   Megha K, 2015, NEUROTOXICOLOGY, V51, P158, DOI 10.1016/j.neuro.2015.10.009
   Megha K, 2012, INDIAN J EXP BIOL, V50, P889
   Norden AD, 2011, J NEURO-ONCOL, V101, P487, DOI 10.1007/s11060-010-0269-7
   Nordström M, 2000, ENVIRON HEALTH PERSP, V108, P441, DOI 10.2307/3454385
   Nordström M, 1999, ONCOL RES, V11, P539
   O'Neill BP, 2013, AM J HEMATOL, V88, P997, DOI 10.1002/ajh.23551
   PENN I, 1969, TRANSPLANT P, V1, P106
   Repacholi MH, 1997, RADIAT RES, V147, P631, DOI 10.2307/3579630
   Shiels MS, 2016, BRIT J HAEMATOL, V174, P417, DOI 10.1111/bjh.14073
   Utteridge TD, 2002, RADIAT RES, V158, P357, DOI 10.1667/0033-7587(2002)158[0357:LTEOEP]2.0.CO;2
   Zhang L, 2019, MUTAT RES-REV MUTAT, V781, P186, DOI 10.1016/j.mrrev.2019.02.001
   ZIEGLER JL, 1984, NEW ENGL J MED, V311, P565, DOI 10.1056/NEJM198408303110904
   Zothansiama, 2017, ELECTROMAGN BIOL MED, V36, P295, DOI 10.1080/15368378.2017.1350584
NR 42
TC 3
Z9 3
U1 0
U2 7
PU ELSEVIER
PI AMSTERDAM
PA RADARWEG 29, 1043 NX AMSTERDAM, NETHERLANDS
SN 0306-9877
EI 1532-2777
J9 MED HYPOTHESES
JI Med. Hypotheses
PD NOV
PY 2020
VL 144
AR 110052
DI 10.1016/j.mehy.2020.110052
PG 6
WC Medicine, Research & Experimental
WE Science Citation Index Expanded (SCI-EXPANDED)
SC Research & Experimental Medicine
GA PF3IY
UT WOS:000598953600024
PM 32758888
OA hybrid
DA 2024-06-03
ER

PT J
AU Kam, KL
   Brooker, SM
   Mao, QW
   Slonim, LB
   Yaseen, NR
   Brat, DJ
   Sonabend, AM
   Lukas, RV
AF Kam, Kwok-Ling
   Brooker, Sarah M.
   Mao, Qinwen
   Slonim, Liron Barnea
   Yaseen, Nabeel R.
   Brat, Daniel J.
   Sonabend, Adam M.
   Lukas, Rimas V.
TI Newly diagnosed enhancing lesions: Steroid initiation may impede
   diagnosis of lymphoma involving the central nervous system
SO JOURNAL OF CLINICAL NEUROSCIENCE
LA English
DT Article
DE Diagnosis; Lymphoma; PCNSL; Primary CNS lymphoma; Steroids
AB Establishing the pathologic diagnosis of central nervous system (CNS) lymphoma can be challenging, yet management of this potentially curable disease depends heavily on it. One avoidable impediment to obtaining an accurate and timely diagnosis is the pre-operative administration of steroids, which causes tumor involution and prevents appropriate sampling of viable tissue. We discuss a case of primary CNS lymphoma that highlights the evolution of the disease and the attempts to establish a diagnosis in the setting of prior administration of corticosteroids. Familiarity with these clinical scenarios will help others avoid delays in patient care that results from delayed diagnosis. (C) 2020 Elsevier Ltd. All rights reserved.
C1 [Kam, Kwok-Ling; Mao, Qinwen; Slonim, Liron Barnea; Yaseen, Nabeel R.; Brat, Daniel J.] Northwestern Univ, Dept Pathol, Evanston, IL 60208 USA.
   [Brooker, Sarah M.; Lukas, Rimas V.] Northwestern Univ, Dept Neurol, Evanston, IL 60208 USA.
   [Sonabend, Adam M.] Northwestern Univ, Dept Neurol Surg, Evanston, IL 60208 USA.
   [Mao, Qinwen; Brat, Daniel J.; Sonabend, Adam M.; Lukas, Rimas V.] Lou & Jean Malnati Brain Tumor Inst, Chicago, IL USA.
C3 Northwestern University; Northwestern University; Northwestern
   University
RP Kam, KL (corresponding author), Northwestern Univ, Feinberg Sch Med, 710 N Fairbanks Ct,Olson 2-512, Chicago, IL 60611 USA.
EM kwok.kam@northwestern.edu
RI Brooker, Sarah/AAO-6122-2020; Lukas, Rimas/JZD-3282-2024
OI Brooker, Sarah/0000-0002-5674-3124; 
CR Bataille B, 2000, J NEUROSURG, V30, P477
   Brück W, 2013, PATHOLOGE, V34, P186, DOI 10.1007/s00292-013-1742-9
   Bullis CL, 2020, J CLIN NEUROSCI, V72, P287, DOI 10.1016/j.jocn.2019.10.010
   GEPPERT M, 1990, ACTA NEUROPATHOL, V80, P629, DOI 10.1007/BF00307631
   Giannini C, 2014, J NEUROPATH EXP NEUR, V73, P478, DOI 10.1097/NEN.0000000000000076
   Jamroziak K, 2015, LEUKEMIA LYMPHOMA, V56, P1949, DOI 10.3109/10428194.2014.979411
   Lenartova A, 2019, CANCER EPIDEMIOL, V60, P128, DOI 10.1016/j.canep.2019.04.002
   Lukas RV, 2018, NEUROLOGIST, V23, P53, DOI 10.1097/NRL.0000000000000169
   Lukas RV, 2018, ONCOLOGY-NY, V32, P17
   Omoti CE, 2008, BRIT J HAEMATOL, V142, P709, DOI 10.1111/j.1365-2141.2008.07248.x
   Önder E, 2015, INT J CLIN EXP PATHO, V8, P7798
   Porter AB, 2008, ANN NEUROL, V63, P662, DOI 10.1002/ana.21366
NR 12
TC 3
Z9 3
U1 0
U2 3
PU ELSEVIER SCI LTD
PI OXFORD
PA THE BOULEVARD, LANGFORD LANE, KIDLINGTON, OXFORD OX5 1GB, OXON, ENGLAND
SN 0967-5868
EI 1532-2653
J9 J CLIN NEUROSCI
JI J. Clin. Neurosci.
PD NOV
PY 2020
VL 81
BP 61
EP 64
DI 10.1016/j.jocn.2020.09.014
PG 4
WC Clinical Neurology; Neurosciences
WE Science Citation Index Expanded (SCI-EXPANDED)
SC Neurosciences & Neurology
GA PC7AG
UT WOS:000597149000013
PM 33222970
DA 2024-06-03
ER

PT J
AU Deng, G
   Tao, R
   Tian, DS
   Liu, JL
AF Deng, Gang
   Tao, Ran
   Tian, Dai-Shi
   Liu, Jun-Li
TI Lymphomatosis cerebri with cauda equina lymphoma
SO INTERNATIONAL JOURNAL OF NEUROSCIENCE
LA English
DT Article
DE primary central nervous system lymphoma; lymphomatosis cerebri; cauda
   equina; CSF cytology; flow cytometry
ID NERVOUS-SYSTEM LYMPHOMA; INCREASING INCIDENCE; FLOW-CYTOMETRY; FEATURES;
   SURVIVAL; ACCURACY; TRENDS
AB Purpose/aim: Lymphomatosis cerebri (LC) and cauda equina lymphoma are both rare forms of primary central nervous system lymphoma (PCNSL). LC is characterized by diffuse bilateral non-enhancing (or partially enhancing) inltrative lesions without mass effect, which can be easily confused with other forms of leukoencephalopathy and, thus, lead to delays in diagnosis. Case report: For the first time, a case of LC concomitant with cauda equina involvement confirmed by brain stereotactic biopsy is presented. Conclusions: This case highlights the necessity of using a multimodal strategy in diagnosing PCNSL, including multimodal magnetic resonance, cerebral spinal fluid cytology, flow cytometry and fluorodeoxyglucose positron emission tomography/computed tomography.
C1 [Deng, Gang; Tao, Ran; Tian, Dai-Shi] Huazhong Univ Sci & Technol, Tongji Hosp, Tongji Med Coll, Dept Neurol, Wuhan, Peoples R China.
   [Liu, Jun-Li] Huazhong Univ Sci & Technol, Union Hosp, Tongji Med Coll, Canc Ctr, Wuhan 430022, Peoples R China.
C3 Huazhong University of Science & Technology; Huazhong University of
   Science & Technology
RP Liu, JL (corresponding author), Huazhong Univ Sci & Technol, Union Hosp, Tongji Med Coll, Canc Ctr, Wuhan 430022, Peoples R China.
EM Junli78@foxmail.com
RI TIAN, DAISHI/A-8744-2018
OI Tian, Dai-shi/0000-0002-7627-0811
CR Ahn SJ, 2014, PLOS ONE, V9, DOI 10.1371/journal.pone.0112948
   Bakshi R, 1999, DEMENT GERIATR COGN, V10, P152, DOI 10.1159/000017116
   Barrantes-Freer A, 2018, BRAIN PATHOL, V28, P225, DOI 10.1111/bpa.12496
   Batchelor T, 2006, J CLIN ONCOL, V24, P1281, DOI 10.1200/JCO.2005.04.8819
   Bromberg JEC, 2007, NEUROLOGY, V68, P1674, DOI 10.1212/01.wnl.0000261909.28915.83
   Canovi S, 2016, DIAGN CYTOPATHOL, V44, P841, DOI 10.1002/dc.23539
   Chapuy B, 2016, BLOOD, V127, P869, DOI 10.1182/blood-2015-10-673236
   Eloranta S, 2018, EUR J HAEMATOL, V100, P61, DOI 10.1111/ejh.12980
   Ferreri AJM, 2011, BLOOD, V118, P510, DOI 10.1182/blood-2011-03-321349
   Fischer L, 2006, HAEMATOLOGICA, V91, P429
   Haldorsen IS, 2007, CANCER, V110, P1803, DOI 10.1002/cncr.22989
   Hatanpaa KJ, 2015, JAMA NEUROL, V72, P1066, DOI 10.1001/jamaneurol.2015.1149
   Hiemcke-Jiwa LS, 2018, CRIT REV ONCOL HEMAT, V127, P56, DOI 10.1016/j.critrevonc.2018.05.010
   Izquierdo C, 2016, NEURO-ONCOLOGY, V18, P707, DOI 10.1093/neuonc/nov197
   Kitai R, 2012, BRAIN TUMOR PATHOL, V29, P47, DOI 10.1007/s10014-011-0064-y
   Küker W, 2005, J NEURO-ONCOL, V72, P169, DOI 10.1007/s11060-004-3390-7
   Mappa S, 2013, HEMATOL ONCOL, V31, P143, DOI 10.1002/hon.2037
   Mendez JS, 2017, NEURO-ONCOLOGY, P20
   MILLER DC, 1994, CANCER-AM CANCER SOC, V74, P1383, DOI 10.1002/1097-0142(19940815)74:4<1383::AID-CNCR2820740432>3.0.CO;2-1
   Shiels MS, 2016, BRIT J HAEMATOL, V174, P417, DOI 10.1111/bjh.14073
   van der Meulen M, 2017, LEUKEMIA, V31, P1822, DOI 10.1038/leu.2017.128
   Wang GY, 2016, NUKLEARMED-NUCL MED, V55, pN46, DOI 10.1055/s-0037-1616497
   Yap KK, 2012, J MED IMAG RADIAT ON, V56, P179, DOI 10.1111/j.1754-9485.2012.02345.x
NR 23
TC 3
Z9 4
U1 2
U2 5
PU TAYLOR & FRANCIS LTD
PI ABINGDON
PA 2-4 PARK SQUARE, MILTON PARK, ABINGDON OR14 4RN, OXON, ENGLAND
SN 0020-7454
EI 1563-5279
J9 INT J NEUROSCI
JI Int. J. Neurosci.
PD SEP 2
PY 2021
VL 131
IS 9
BP 902
EP 908
DI 10.1080/00207454.2020.1759593
EA APR 2020
PG 7
WC Neurosciences
WE Science Citation Index Expanded (SCI-EXPANDED)
SC Neurosciences & Neurology
GA UC8OW
UT WOS:000532042900001
PM 32315551
DA 2024-06-03
ER

PT J
AU Ge, L
   Xu, LX
   Lu, S
   Yan, H
AF Ge, Le
   Xu, Lixia
   Lu, Shan
   Yan, Hua
TI LCK expression is a potential biomarker for distinguishing primary
   central nervous system lymphoma from glioblastoma multiforme
SO FEBS OPEN BIO
LA English
DT Article
DE DLBCL; GBM; LCK; PCNSL
ID GENE-EXPRESSION; TYROSINE KINASE; WEB SERVER; CANCER
AB Glioblastoma multiforme (GBM) and primary central nervous system lymphoma (PCNSL) are both malignant cerebral tumors; however, their treatments are vastly different. Early and precise diagnosis is vital for subsequent adequate treatment to improve prognosis. Reliable biomarkers that can easily distinguish GBM and PCNSL are urgently needed. We evaluated the diagnostic potential of lymphocyte-specific protein tyrosine kinase (LCK) as a biomarker in differentiating PCNSL from GBM using established computational approaches (Gene Expression Profiling Interactive Analysis, The Cancer Proteome Atlas, Tumor Immune Estimation Resource, GEO, Oncomine) and immunohistochemistry. The results showed that LCK was expressed at a high level in PCNSL patients but at a low level in GBM patients. Moreover, LCK expression positively correlated with the levels of infiltrating B cells in diffuse large B-cell lymphoma (DLBCL) and GBM. Overall, bioinformatics analysis and immunohistochemistry revealed that LCK expression is a potential biomarker for distinguishing PCNSL from GBM.
C1 [Ge, Le; Xu, Lixia; Lu, Shan; Yan, Hua] Tianjin Huanhu Hosp, Tianjin Neurosurg Inst, Tianjin Key Lab Cerebrovasc & Neurodegenerat Dis, Tianjin, Peoples R China.
RP Ge, L; Yan, H (corresponding author), Tianjin Huanhu Hosp, Tianjin Neurosurg Inst, Tianjin Key Lab Cerebrovasc & Neurodegenerat Dis, Tianjin, Peoples R China.
EM 18622220561@163.com; yanhua20042007@sina.com
RI Xu, Lixia/CAJ-5305-2022; Luo, Shan/JEP-7010-2023
OI Xu, Lixia/0000-0002-1843-0127; 
CR BOLEN JB, 1989, TRENDS BIOCHEM SCI, V14, P404, DOI 10.1016/0968-0004(89)90288-0
   Bommhardt U, 2019, INT J MOL SCI, V20, DOI 10.3390/ijms20143500
   Chandrashekar DS, 2017, NEOPLASIA, V19, P649, DOI 10.1016/j.neo.2017.05.002
   Choi YS, 2017, EUR RADIOL, V27, P1344, DOI 10.1007/s00330-016-4484-2
   Gao JJ, 2013, SCI SIGNAL, V6, DOI 10.1126/scisignal.2004088
   Grommes C, 2017, J CLIN ONCOL, V35, P2410, DOI 10.1200/JCO.2017.72.7602
   Han XS, 2014, INT J ONCOL, V45, P302, DOI 10.3892/ijo.2014.2432
   Heyninck K, 2006, ONCOGENE, V25, P1693, DOI 10.1038/sj.onc.1209157
   Kim RK, 2010, BIOCHEM BIOPH RES CO, V402, P631, DOI 10.1016/j.bbrc.2010.10.072
   Korfel A, 2013, NAT REV NEUROL, V9, P317, DOI 10.1038/nrneurol.2013.83
   Li J, 2013, NAT METHODS, V10, P1046, DOI [10.1038/nmeth.2650, 10.1038/NMETH.2650]
   Li TW, 2017, CANCER RES, V77, pE108, DOI 10.1158/0008-5472.CAN-17-0307
   Liu S, 2019, EUR RADIOL, V29, P1348, DOI 10.1007/s00330-018-5658-x
   Malikova H, 2016, CANCER IMAGING, V16, DOI 10.1186/s40644-016-0098-9
   Meyn MA, 2008, MINI-REV MED CHEM, V8, P628, DOI 10.2174/138955708784534454
   Omri B, 1996, J NEUROCHEM, V67, P1360
   Rhodes DR, 2007, NEOPLASIA, V9, P166, DOI 10.1593/neo.07112
   Stephen LA, 2018, DEV CELL, V47, P122, DOI 10.1016/j.devcel.2018.08.012
   Talab F, 2013, MOL CANCER RES, V11, P541, DOI 10.1158/1541-7786.MCR-12-0415-T
   Tang ZF, 2017, NUCLEIC ACIDS RES, V45, pW98, DOI 10.1093/nar/gkx247
   Veillette A, 1991, Semin Immunol, V3, P143
   Zepecki JP, 2019, ONCOGENE, V38, P1734, DOI 10.1038/s41388-018-0546-z
NR 22
TC 3
Z9 3
U1 0
U2 7
PU WILEY
PI HOBOKEN
PA 111 RIVER ST, HOBOKEN 07030-5774, NJ USA
SN 2211-5463
J9 FEBS OPEN BIO
JI FEBS Open Bio
PD MAY
PY 2020
VL 10
IS 5
BP 904
EP 911
DI 10.1002/2211-5463.12849
EA APR 2020
PG 8
WC Biochemistry & Molecular Biology
WE Science Citation Index Expanded (SCI-EXPANDED)
SC Biochemistry & Molecular Biology
GA LI5RS
UT WOS:000526672300001
PM 32237064
OA Green Published, gold
DA 2024-06-03
ER

PT J
AU Li, XW
   Xu, XY
   Chen, K
   Wu, HJ
   Wang, YR
   Yang, SX
   Wang, K
AF Li, Xinwei
   Xu, Xueying
   Chen, Keng
   Wu, Haijian
   Wang, Yirong
   Yang, Shuxu
   Wang, Kun
TI miR-370 Sensitizes TMZ Response Dependent of MGMT Status in Primary
   Central Nervous System Lymphoma
SO PATHOLOGY & ONCOLOGY RESEARCH
LA English
DT Article
DE Primary central nervous system lymphoma; miR-370; MGMT; Temozolomide;
   Drug resistance
ID PRIMARY CNS LYMPHOMA; NON-HODGKIN-LYMPHOMA; SALVAGE TREATMENT;
   UP-REGULATION; TEMOZOLOMIDE; EXPRESSION; THERAPY; PROLIFERATION;
   MICRORNA-370; RADIOTHERAPY
AB Primary central nervous system lymphoma (PCNSL) is an aggressive and rare subtype of non-Hodgkin lymphoma, arising exclusively in the CNS with a poor prognosis. Previous evidence has proved that MGMT was a promising target involving in TMZ resistance of PCNSL. Our study described a new miR-370-mediated mechanism of MGMT regulation in PCNSL. We first showed that miR-370 was downregulated in PCNSL tissues, while MGMT was inversely overexpressed. It was also observed that miR-370 suppressed the expression of MGMT. Additionally, upregulation of miR-370 significantly increased TMZ sensitivity dependent of MGMT, thus suppressed Raji cell proliferation and induced apoptosis in vitro. In conclusion, these results suggest that miR-370 is a potential target in PCNSL treatment.
C1 [Li, Xinwei; Xu, Xueying; Wu, Haijian; Wang, Yirong; Yang, Shuxu] Zhejiang Univ, Sir Run Run Shaw Hosp, Med Coll, Dept Neurosurg, Hangzhou 310016, Peoples R China.
   [Chen, Keng; Wang, Kun] Zhejiang Univ, Hangzhou Xiasha Hosp, Sir Run Run Shaw Hosp, Med Coll,Dept Neurosurg, Hangzhou 310016, Peoples R China.
C3 Zhejiang University; Zhejiang University
RP Wang, K (corresponding author), Zhejiang Univ, Hangzhou Xiasha Hosp, Sir Run Run Shaw Hosp, Med Coll,Dept Neurosurg, Hangzhou 310016, Peoples R China.
EM simonkunwang@zju.edu.cn
CR Batchelor T, 2006, J CLIN ONCOL, V24, P1281, DOI 10.1200/JCO.2005.04.8819
   Cao X, 2013, FEBS LETT, V587, P639, DOI 10.1016/j.febslet.2013.01.012
   Chen XP, 2014, CANCER LETT, V353, P201, DOI 10.1016/j.canlet.2014.07.026
   DeAngelis LM, 2015, NAT REV NEUROL, V11, P314, DOI 10.1038/nrneurol.2015.64
   Enting RH, 2004, NEUROLOGY, V63, P901, DOI 10.1212/01.WNL.0000137050.43114.42
   Feng YM, 2013, MOL CANCER RES, V11, P834, DOI 10.1158/1541-7786.MCR-13-0007
   Ferreri AJM, 2011, INT J RADIAT ONCOL, V80, P169, DOI 10.1016/j.ijrobp.2010.01.066
   Fischer L, 2011, NEURO-ONCOLOGY, V13, P1090, DOI 10.1093/neuonc/nor107
   Gao YT, 2016, SCI REP-UK, V6, DOI 10.1038/srep32972
   Herrlinger U, 2002, NEUROLOGY, V58, P1573, DOI 10.1212/WNL.58.10.1573
   Korfel A, 2013, NAT REV NEUROL, V9, P317, DOI 10.1038/nrneurol.2013.83
   Kurzwelly D, 2010, J NEURO-ONCOL, V97, P389, DOI 10.1007/s11060-009-0032-0
   Mead GM, 2000, CANCER, V89, P1359, DOI 10.1002/1097-0142(20000915)89:6<1359::AID-CNCR21>3.0.CO;2-9
   Moise L, 2011, LEUKEMIA LYMPHOMA, V52, P521, DOI 10.3109/10428194.2010.536601
   Nass D, 2009, BRAIN PATHOL, V19, P375, DOI 10.1111/j.1750-3639.2008.00184.x
   Olson JE, 2002, CANCER, V95, P1504, DOI 10.1002/cncr.10851
   Omuro AMP, 2007, J NEURO-ONCOL, V85, P207, DOI 10.1007/s11060-007-9397-0
   Panageas KS, 2005, CANCER-AM CANCER SOC, V104, P2466, DOI 10.1002/cncr.21481
   Reni M, 2007, BRIT J CANCER, V96, P864, DOI 10.1038/sj.bjc.6603660
   Reni M, 2004, EUR J CANCER, V40, P1682, DOI 10.1016/j.ejca.2004.03.008
   Reni M, 2000, J NATL CANCER I, V92, P575, DOI 10.1093/jnci/92.7.575
   Reni M, 2007, CANCER LETT, V258, P165, DOI 10.1016/j.canlet.2007.10.009
   Robertus JL, 2009, MODERN PATHOL, V22, P547, DOI 10.1038/modpathol.2009.10
   Shi XC, 2013, CLIN NUCL MED, V38, P98, DOI 10.1097/RLU.0b013e318279b6cc
   Strik HM, 2004, ANTICANCER RES, V24, P4121
   Sun G, 2016, EUR REV MED PHARMACO, V20, P2011
   Wang K, 2015, NEUROREPORT, V26, P695, DOI 10.1097/WNR.0000000000000410
   Wang K, 2013, NEURO-ONCOLOGY, V15, P578, DOI 10.1093/neuonc/not004
   Wu YG, 2014, BIOMED PHARMACOTHER, V68, P149, DOI 10.1016/j.biopha.2013.08.008
   Yang SX, 2012, ONCOL REP, V28, P1249, DOI 10.3892/or.2012.1955
   Zhang XL, 2012, MOL CANCER, V11, DOI 10.1186/1476-4598-11-56
   Zheng JF, 2013, INT J CLIN EXP PATHO, V6, P2048
NR 32
TC 3
Z9 3
U1 1
U2 4
PU FRONTIERS MEDIA SA
PI LAUSANNE
PA AVENUE DU TRIBUNAL FEDERAL 34, LAUSANNE, CH-1015, SWITZERLAND
SN 1219-4956
EI 1532-2807
J9 PATHOL ONCOL RES
JI Pathol. Oncol. Res.
PD APR
PY 2020
VL 26
IS 2
BP 707
EP 714
DI 10.1007/s12253-019-00605-4
PG 8
WC Oncology; Pathology
WE Science Citation Index Expanded (SCI-EXPANDED)
SC Oncology; Pathology
GA LQ2CW
UT WOS:000534817900012
PM 30712191
OA Green Published, hybrid
DA 2024-06-03
ER

PT J
AU Wang, YX
   Huang, Y
   Xu, XP
   Chen, BB
   Lin, ZG
   Ma, Y
   Ding, TL
   Wang, Q
AF Wang, Yi-Xia
   Huang, Yan
   Xu, Xiao-Ping
   Chen, Bo-Bin
   Lin, Zhi-Guang
   Ma, Yan
   Ding, Tian-Ling
   Wang, Qian
TI Curative effect of methotrexate combined with teniposide in the
   treatment of primary central nervous system lymphoma
SO ONCOLOGY LETTERS
LA English
DT Article
DE methotrexate; teniposide; primary central nervous system lymphoma;
   curative effect; prognosis
ID PRIMARY CNS LYMPHOMA; HIGH-DOSE METHOTREXATE; INCREASING INCIDENCE;
   MALIGNANT-LYMPHOMA; BRAIN RADIOTHERAPY; RESPONSE CRITERIA; CHEMOTHERAPY;
   THERAPY; DRUGS; NEUROTOXICITY
AB The present study aimed to investigate the curative effect of high-dose methotrexate (HD-MTX) combined with teniposide (Vm26) vs. HD-MTX alone in the treatment of primary central nervous system lymphoma (PCNSL), in order to provide data for assisting decisions associated with clinical treatment. Data from 56 patients with PCNSL admitted in Shanghai Huashan Hospital (Shanghai, China) from January 2009 to December 2014 were included into the present study. Clinical data, curative effects and prognosis of patients in these two groups were retrospectively analyzed using SPSS 20 statistical software. In the HD-MTX+Vm26 group, 12 patients (42.85%) achieved complete remission (CR) and 10 patients (35.71%) achieved partial remission (PR), while in the HD-MTX group 7 patients (25%) achieved CR and 11 patients (39.29%) achieved PR (P=0.158). The median progression-free survival (PFS) time was 22 months in the HD-MTX+Vm26 group and 12 months in the HD-MTX group (P=0.019). The median overall survival time was 57 months in the HD-MTX+Vm26 group, and 28 months in the HD-MTX group (P=0.013). Compared with HD-MTX alone, the combined treatment of HD-MTX+Vm26 had an improved curative effect in the treatment of PCNSL, effectively controlled tumor progression in patients, prolonged survival time and improved prognosis. Age was an independent prognostic factor in patients with PCNSL. Patients with an age of <= 60 years exhibited longer PFS compared with patients with an age of >60 years.
C1 [Wang, Yi-Xia; Xu, Xiao-Ping; Chen, Bo-Bin; Lin, Zhi-Guang; Ma, Yan; Ding, Tian-Ling; Wang, Qian] Fudan Univ, Huashan Hosp, Dept Hematol, 12 Middle Urumqi Rd, Shanghai 200040, Peoples R China.
   [Wang, Yi-Xia; Huang, Yan] Second Peoples Hosp Kashi, Dept Hematol, Xinjiang 844000, Peoples R China.
C3 Fudan University
RP Xu, XP (corresponding author), Fudan Univ, Huashan Hosp, Dept Hematol, 12 Middle Urumqi Rd, Shanghai 200040, Peoples R China.
EM xpxu123doc@163.com
RI MA, YAN/HHN-2912-2022
CR Abrey LE, 2006, J CLIN ONCOL, V24, P5711, DOI 10.1200/JCO.2006.08.2941
   Abrey LE, 2005, J CLIN ONCOL, V23, P5034, DOI 10.1200/JCO.2005.13.524
   Bataille B, 2000, J NEUROSURG, V92, P261, DOI 10.3171/jns.2000.92.2.0261
   Batchelor TT, 2016, HEMATOL-AM SOC HEMAT, P379, DOI 10.1182/asheducation-2016.1.379
   Bayraktar S, 2011, J NEURO-ONCOL, V101, P257, DOI 10.1007/s11060-010-0252-3
   Bhojwani D, 2014, J CLIN ONCOL, V32, P949, DOI 10.1200/JCO.2013.53.0808
   Bierman PJ, 2014, ONCOLOGY-NY, V28, P632
   Brastianos PK, 2012, HEMATOL ONCOL CLIN N, V26, P897, DOI 10.1016/j.hoc.2012.05.003
   Cher L, 1996, NEUROLOGY, V46, P1757, DOI 10.1212/WNL.46.6.1757
   Citterio G, 2015, EXPERT OPIN PHARMACO, V16, P2569, DOI 10.1517/14656566.2015.1088828
   Cohen IJ, 2017, CANCER CHEMOTH PHARM, V79, P1057, DOI 10.1007/s00280-017-3304-y
   Correa DD, 2007, ANN ONCOL, V18, P1145, DOI 10.1093/annonc/mdl464
   Crivellari D, 2004, CRIT REV ONCOL HEMAT, V49, P153, DOI 10.1016/S1040-8428(03)00120-3
   DEANGELIS LM, 1990, NEUROLOGY, V40, P80, DOI 10.1212/WNL.40.1.80
   Deckert M, 2011, LEUKEMIA, V25, P1797, DOI 10.1038/leu.2011.169
   Eloranta S, 2018, EUR J HAEMATOL, V100, P61, DOI 10.1111/ejh.12980
   Fan Ni, 2014, Fudan Xuebao (Yixueban), V41, P81, DOI 10.3969/j.issn.1672-8467.2014.01.013
   Ferreri AJ, 2015, INT C MAL LYMPH
   Ferreri AJM, 2003, J CLIN ONCOL, V21, P2407, DOI 10.1200/JCO.2003.01.135
   Ferreri AJM, 2003, J CLIN ONCOL, V21, P266, DOI 10.1200/JCO.2003.09.139
   Ferreri AJM, 2009, LANCET, V374, P1512, DOI 10.1016/S0140-6736(09)61416-1
   Fraser E, 2015, CHIN CLIN ONCOL, V4, DOI 10.3978/j.issn.2304-3865.2015.02.01
   Geffen DB, 2002, ISR MED ASSOC J, V4, P1124
   Gelabert-González M, 2013, NEUROLOGIA, V28, P283, DOI 10.1016/j.nrl.2012.04.005
   Gerstner ER, 2010, ARCH NEUROL-CHICAGO, V67, P291, DOI 10.1001/archneurol.2010.3
   Guha-Thakurta N, 1999, J NEURO-ONCOL, V43, P259, DOI 10.1023/A:1006210703827
   Haldorsen IS, 2007, CANCER, V110, P1803, DOI 10.1002/cncr.22989
   Hoang-Xuan K, 2015, LANCET ONCOL, V16, pE322, DOI 10.1016/S1470-2045(15)00076-5
   Hottinger AF, 2015, CURR OPIN ONCOL, V27, P496, DOI 10.1097/CCO.0000000000000233
   Hu Yi, 2004, Zhonghua Zhongliu Zazhi, V26, P375
   Jang JE, 2016, EUR J CANCER, V57, P127, DOI 10.1016/j.ejca.2016.01.016
   JELLINGER KA, 1992, J CANCER RES CLIN, V119, P7, DOI 10.1007/BF01209483
   Joerger M, 2010, BRIT J CANCER, V102, P673, DOI 10.1038/sj.bjc.6605559
   Kim Jeong Eun, 2012, Korean J Hematol, V47, P60, DOI 10.5045/kjh.2012.47.1.60
   Löw S, 2018, SEMIN NEUROL, V38, P86, DOI 10.1055/s-0038-1627470
   Makino K, 2006, SURG NEUROL, V66, P503, DOI 10.1016/j.surneu.2006.05.055
   MICHALSKI JM, 1990, RADIOLOGY, V176, P855, DOI 10.1148/radiology.176.3.2389047
   MILLER DC, 1994, CANCER-AM CANCER SOC, V74, P1383, DOI 10.1002/1097-0142(19940815)74:4<1383::AID-CNCR2820740432>3.0.CO;2-1
   MUGGIA FM, 1994, CANCER CHEMOTH PHARM, V34, pS127, DOI 10.1007/BF00684876
   Muirhead R, 2013, CLIN ONCOL-UK, V25, P400, DOI 10.1016/j.clon.2013.04.007
   Nabors LB, 2015, J NATL COMPR CANC NE, V13, P1191, DOI 10.6004/jnccn.2015.0148
   O'Brien P, 2000, J CLIN ONCOL, V18, P519, DOI 10.1200/JCO.2000.18.3.519
   OKEN MM, 1982, AM J CLIN ONCOL-CANC, V5, P649, DOI 10.1097/00000421-198212000-00014
   Patrick LB, 2015, CURR ONCOL REP, V17, DOI 10.1007/s11912-015-0483-8
   Ponzoni M, 2014, ANN ONCOL, V25, P316, DOI 10.1093/annonc/mdt385
   Prica A, 2014, NEURO-ONCOLOGY, V16, P1384, DOI 10.1093/neuonc/nou057
   Reni M, 1997, ANN ONCOL, V8, P227, DOI 10.1023/A:1008201717089
   Rubenstein JL, 2013, J CLIN ONCOL, V31, P3061, DOI 10.1200/JCO.2012.46.9957
   Swerdlow S.H., 2008, WHO classification of tumours of haematopoietic and lymphoid tissues, V2
   Swinnen LJ, 2018, ONCOTARGET, V9, P766, DOI 10.18632/oncotarget.22332
   Thiel E, 2010, LANCET ONCOL, V11, P1036, DOI 10.1016/S1470-2045(10)70229-1
   Weller M, 2012, NEURO-ONCOLOGY, V14, P1481, DOI 10.1093/neuonc/nos159
   Xu GX, 2015, INT J CLIN EXP MED, V8, P8222
   ZHANG ET, 1990, J ANAT, V170, P111
NR 54
TC 3
Z9 4
U1 0
U2 5
PU SPANDIDOS PUBL LTD
PI ATHENS
PA POB 18179, ATHENS, 116 10, GREECE
SN 1792-1074
EI 1792-1082
J9 ONCOL LETT
JI Oncol. Lett.
PD MAR
PY 2020
VL 19
IS 3
BP 2097
EP 2106
DI 10.3892/ol.2020.11328
PG 10
WC Oncology
WE Science Citation Index Expanded (SCI-EXPANDED)
SC Oncology
GA KU8AI
UT WOS:000519933800052
PM 32194707
OA Green Published, gold
DA 2024-06-03
ER

PT J
AU Yamaura, G
   Ogasawara, A
   Ito, T
   Ohsugi, S
   Kanatsuka, Y
   Hayashi, R
   Iwashita, H
   Hayashi, H
   Koyano, S
   Yamaguchi, S
   Tanaka, F
AF Yamaura, Genpei
   Ogasawara, Akihiro
   Ito, Takeshi
   Ohsugi, Shizuka
   Kanatsuka, Yoichi
   Hayashi, Ryuichiro
   Iwashita, Hiromichi
   Hayashi, Hiroyuki
   Koyano, Shigeru
   Yamaguchi, Shigeki
   Tanaka, Fumiaki
TI Pathologically Proven Gadolinium-enhanced MRI Lesions in the Bilateral
   Corticospinal Tracts in Lymphomatosis Cerebri
SO INTERNAL MEDICINE
LA English
DT Article
DE corticospinal tracts; diffuse large B-cell lymphoma; gadolinium-enhanced
   lesions; lymphomatosis cerebri; pathological findings; recurrence
ID NERVOUS-SYSTEM LYMPHOMA
AB A 78-year-old woman in complete remission of mass-forming primary central nervous system lymphoma (PCNSL) showed diffuse leukoencephalopathy as well as corticospinal tract lesions with intense gadolinium enhancement on magnetic resonance imaging (MRI). She died 3 months later. In line with the MRI findings, pathological examination revealed dense infiltration of atypical lymphoid cells, consistent with a diagnosis of lymphomatosis cerebri (LC)-type PCNSL. This is the first report of LC in which the corticospinal tracts demonstrated robust contrast enhancement directly corresponding to the neuropathological findings, and it is also a rare instance in which LC presented as a recurrence of typical PCNSL.
C1 [Yamaura, Genpei; Ogasawara, Akihiro; Ito, Takeshi; Ohsugi, Shizuka; Kanatsuka, Yoichi; Hayashi, Ryuichiro; Yamaguchi, Shigeki] Yokohama Municipal Citizens Hosp, Dept Neurol, Yokohama, Kanagawa, Japan.
   [Iwashita, Hiromichi; Hayashi, Hiroyuki] Yokohama Municipal Citizens Hosp, Dept Pathol, Yokohama, Kanagawa, Japan.
   [Koyano, Shigeru] Yokohama Minami Kyousai Hosp, Dept Neurol, Yokohama, Kanagawa, Japan.
   [Koyano, Shigeru; Tanaka, Fumiaki] Yokohama City Univ, Grad Sch Med, Dept Neurol & Stroke Med, Yokohama, Kanagawa, Japan.
C3 Yokohama City University
RP Tanaka, F (corresponding author), Yokohama City Univ, Grad Sch Med, Dept Neurol & Stroke Med, Yokohama, Kanagawa, Japan.
EM ftanaka@yokohama-cu.ac.jp
RI Yamaguchi, Shigeki/ABD-9797-2020
OI Yamaguchi, Shigeki/0000-0003-3850-2818; Ogasawara,
   Akihiro/0000-0003-3245-5985
CR Citterio G, 2017, CRIT REV ONCOL HEMAT, V113, P97, DOI 10.1016/j.critrevonc.2017.03.019
   Hashiguchi S, 2015, INTERNAL MED, V54, P1547, DOI 10.2169/internalmedicine.54.3283
   Izquierdo C, 2016, NEURO-ONCOLOGY, V18, P707, DOI 10.1093/neuonc/nov197
   Li L, 2018, ONCOL LETT, V16, P1463, DOI 10.3892/ol.2018.8839
   Matsumoto Katsumi, 1995, Neurologia Medico-Chirurgica, V35, P360, DOI 10.2176/nmc.35.360
   Pentsova E, 2014, J NEURO-ONCOL, V117, P161, DOI 10.1007/s11060-014-1370-0
   Plotkin SR, 2004, CLIN CANCER RES, V10, P5643, DOI 10.1158/1078-0432.CCR-04-0159
   Samani A, 2015, J NEUROL NEUROSUR PS, V86, P238, DOI 10.1136/jnnp-2013-307327
   Tabouret E, 2017, NEURO-ONCOLOGY, V19, P422, DOI 10.1093/neuonc/now238
   Terae S, 1996, NEURORADIOLOGY, V38, P34, DOI 10.1007/BF00593213
   Yamamoto T, 2012, INTERNAL MED, V51, P1103, DOI 10.2169/internalmedicine.51.6316
NR 11
TC 3
Z9 6
U1 0
U2 0
PU JAPAN SOC INTERNAL MEDICINE
PI TOKYO
PA 34-3 3-CHOME HONGO BUNKYO-KU, TOKYO, 113, JAPAN
SN 0918-2918
EI 1349-7235
J9 INTERNAL MED
JI Intern. Med.
PY 2020
VL 59
IS 22
BP 2931
EP 2934
DI 10.2169/internalmedicine.4382-19
PG 4
WC Medicine, General & Internal
WE Science Citation Index Expanded (SCI-EXPANDED)
SC General & Internal Medicine
GA OW3OM
UT WOS:000592800500032
PM 32713909
OA Green Published, gold
DA 2024-06-03
ER

PT J
AU Gupta, K
   Gupta, V
   Radotra, BD
   Tewari, MK
AF Gupta, Kirti
   Gupta, Vivek
   Radotra, Bishan D.
   Tewari, Manoj K.
TI "Slow and Steady" Infiltrates the Brain: An Autopsy Report of
   Lymphomatosis Cerebri
SO NEUROLOGY INDIA
LA English
DT Article
DE Autopsy; lymphomatosis cerebri; primary CNS lymphoma
ID PROGRESSIVE DEMENTIA; CELL LYMPHOMA; AIDS; CT
AB Primary central nervous system lymphomas (PCNSL) usually present as single or multiple lesions with mass effect involving the cerebral hemispheres or basal ganglia. An extremely rare pattern of involvement termed "Lymphomatosis cerebri" (LC) presents as diffuse, non-enhancing infiltrative lesions without mass effect. We describe the clinical, radiological, and autopsy findings of one such rare example with a patient presenting with a short history of fever, memory loss, and progressive cognitive decline. Because of subtle yet rapidly progressive clinical symptoms and overlapping neuroimaging features, the diagnosis of LC is challenging with wide ranging differential diagnoses. The dilemma in diagnosing such lesions can lead to delay in diagnosis and institution of appropriate management. Thus, knowledge about its imaging and morphological features is very critical for correct categorization and to avoid potential misdiagnosis of this often-missed disease.
C1 [Gupta, Kirti; Radotra, Bishan D.] Postgrad Inst Med Educ & Res, Dept Histopathol, Chandigarh 160012, India.
   [Gupta, Vivek] Postgrad Inst Med Educ & Res, Dept Radiodiag, Chandigarh, India.
   [Tewari, Manoj K.] Postgrad Inst Med Educ & Res, Dept Neurosurg, Chandigarh, India.
C3 Post Graduate Institute of Medical Education & Research (PGIMER),
   Chandigarh; Post Graduate Institute of Medical Education & Research
   (PGIMER), Chandigarh; Post Graduate Institute of Medical Education &
   Research (PGIMER), Chandigarh
RP Radotra, BD (corresponding author), Postgrad Inst Med Educ & Res, Dept Histopathol, Chandigarh 160012, India.
EM bishanradotra@gmail.com
RI Gupta, Vivek/IUN-2175-2023
CR Bakshi R, 1999, DEMENT GERIATR COGN, V10, P152, DOI 10.1159/000017116
   DeAngelis LM, 1999, CURR OPIN NEUROL, V12, P687, DOI 10.1097/00019052-199912000-00005
   Izquierdo C, 2016, NEURO-ONCOLOGY, V18, P707, DOI 10.1093/neuonc/nov197
   Kanai R, 2008, J NEURO-ONCOL, V86, P83, DOI 10.1007/s11060-007-9437-9
   Kim EY, 2005, ACTA RADIOL, V46, P187, DOI 10.1080/02841850510022714
   Kitai R, 2012, BRAIN TUMOR PATHOL, V29, P47, DOI 10.1007/s10014-011-0064-y
   Murakami T, 2016, BMC NEUROL, V16, DOI 10.1186/s12883-016-0655-7
   PAULUS W, 1993, ACTA NEUROPATHOL, V86, P360, DOI 10.1007/BF00369448
   POON T, 1989, J COMPUT ASSIST TOMO, V13, P6, DOI 10.1097/00004728-198901000-00002
   Raz E, 2011, J NEUROIMAGING, V21, pe183, DOI 10.1111/j.1552-6569.2010.00477.x
   Rollins KE, 2005, HUM PATHOL, V36, P282, DOI 10.1016/j.humpath.2005.01.014
   SCHWAIGHOFER BW, 1989, AM J NEURORADIOL, V10, P725
   Sugino T, 2013, BRAIN TUMOR PATHOL, V30, P61, DOI 10.1007/s10014-012-0094-0
   Thurnher MM, 2001, NEURORADIOLOGY, V43, P29, DOI 10.1007/s002340000480
   Vital A, 2007, BRAIN PATHOL, V17, P117, DOI 10.1111/j.1750-3639.2007.00044_2.x
   Yu H, 2017, CANCER IMAGING, V17, DOI 10.1186/s40644-017-0128-2
NR 16
TC 3
Z9 4
U1 0
U2 2
PU WOLTERS KLUWER MEDKNOW PUBLICATIONS
PI MUMBAI
PA WOLTERS KLUWER INDIA PVT LTD , A-202, 2ND FLR, QUBE, C T S  NO 1498A-2
   VILLAGE MAROL, ANDHERI EAST, MUMBAI, 400059, INDIA
SN 0028-3886
EI 1998-4022
J9 NEUROL INDIA
JI Neurol. India
PD NOV-DEC
PY 2019
VL 67
IS 6
BP 1504
EP 1508
AR PMID 31857546
DI 10.4103/0028-3886.273648
PG 5
WC Neurosciences
WE Science Citation Index Expanded (SCI-EXPANDED)
SC Neurosciences & Neurology
GA KF9DY
UT WOS:000509539200025
PM 31857546
DA 2024-06-03
ER

PT J
AU Ling, CH
   Shi, FN
   Zhang, JM
   Jiang, B
   Dong, F
   Zeng, Q
AF Ling, Chenhan
   Shi, Feina
   Zhang, Jianmin
   Jiang, Biao
   Dong, Fei
   Zeng, Qiang
TI In vivo measurement of cytoplasmic organelle water fraction using
   diffusion-weighted imaging Application in the malignant grading and
   differential diagnosis of gliomas
SO MEDICINE
LA English
DT Article
DE diffusion magnetic resonance imaging; glioma; Ki-67 antigen; lymphoma;
   neoplasm grading
ID INTRAVOXEL INCOHERENT MOTION; ASTROCYTIC TUMORS; COEFFICIENT MAPS;
   BRAIN; PARAMETERS; STANDARD; MODEL; 3T; LYMPHOMAS; STATES
AB Recently, we have proposed a theoretical modified tri-exponential model for multi-b-value diffusion-weighted imaging (DWI) to measure the cytoplasmic organelle water fraction (COWF). This study aims to investigate whether COWF maps are effective in evaluating the malignant degree of gliomas and distinguishing primary central nervous system lymphomas (PCNSL) from gliomas.
   We performed this retrospective study based on our prospectively collected data. All patients underwent preoperative multi-bvalue DWI. Parametric maps were derived from multi-b-value DWI maps using the modified tri-exponential model. Receiver operating characteristic analyses were used to assess the diagnostic accuracy of the parameter maps. Pearson correlation coefficients were calculated to investigate the correlations between the parameters and the Ki-67 proliferation index.
   A total of 66 patients were enrolled, including 16 low-grade gliomas (LGG), 45 high-grade gliomas (HGG), and 5 PCNSL. The mean COWF values were significantly different among LGG (3.1 +/- 1.4%), HGG (6.9 +/- 2.8%), and PCNSL (14.0 +/- 2.2%) (P<.001). The areas under the curves of the mean COWF value in distinguishing HGG from LGG and distinguishing PCNSL from gliomas were 0.899 and 0.980, respectively. The mean COWF value had a moderate correlation with the Ki-67 proliferation index (r=0.647).
   The COWF map is useful in malignant grading of gliomas, and may be helpful in distinguishing PCNSL from gliomas.
C1 [Ling, Chenhan; Zhang, Jianmin; Zeng, Qiang] Zhejiang Univ, Sch Med, Affiliated Hosp 2, Dept Neurosurg, Hangzhou 310009, Zhejiang, Peoples R China.
   [Shi, Feina] Zhejiang Univ, Sch Med, Affiliated Hosp 2, Dept Neurol, Hangzhou, Zhejiang, Peoples R China.
   [Jiang, Biao; Dong, Fei] Zhejiang Univ, Sch Med, Affiliated Hosp 2, Dept Radiol, Hangzhou, Zhejiang, Peoples R China.
C3 Zhejiang University; Zhejiang University; Zhejiang University
RP Zeng, Q (corresponding author), Zhejiang Univ, Sch Med, Affiliated Hosp 2, Dept Neurosurg, Hangzhou 310009, Zhejiang, Peoples R China.
EM zengqiang@zju.edu.cn
FU National Natural Science Foundation of China [81801654]
FX This work was support by the National Natural Science Foundation of
   China (81801654).
CR Arismendi-Morillo G, 2011, BBA-BIOENERGETICS, V1807, P602, DOI 10.1016/j.bbabio.2010.11.001
   Arismendi-Morillo GJ, 2008, J ELECTRON MICROSC, V57, P33, DOI 10.1093/jmicro/dfm038
   Bai Y, 2016, RADIOLOGY, V278, P496, DOI 10.1148/radiol.2015142173
   Baxter GT, 2013, NEUROIMAGE, V75, P204, DOI 10.1016/j.neuroimage.2013.02.076
   Bergner N, 2013, ANAL BIOANAL CHEM, V405, P8719, DOI 10.1007/s00216-013-7257-7
   Bisdas S, 2013, NEURORADIOLOGY, V55, P1189, DOI 10.1007/s00234-013-1229-7
   Cha S, 2006, AM J NEURORADIOL, V27, P475
   Chu HH, 2013, RADIOLOGY, V269, P831, DOI 10.1148/radiol.13122024
   Coons SW, 1997, NEUROSURGERY, V41, P878, DOI 10.1097/00006123-199710000-00021
   DUFFELL D, 1963, AM J PATHOL, V43, P539
   Fudaba H, 2014, AM J NEURORADIOL, V35, P2091, DOI 10.3174/ajnr.A4018
   Guo AC, 2002, RADIOLOGY, V224, P177, DOI 10.1148/radiol.2241010637
   Higano S, 2006, RADIOLOGY, V241, P839, DOI 10.1148/radiol.2413051276
   Hu YC, 2017, ONCOTARGET, V8, P37884, DOI 10.18632/oncotarget.14180
   JELLINGER KA, 1992, J CANCER RES CLIN, V119, P7, DOI 10.1007/BF01209483
   Kang Y, 2011, RADIOLOGY, V261, P882, DOI 10.1148/radiol.11110686
   Koh DM, 2011, AM J ROENTGENOL, V196, P1351, DOI 10.2214/AJR.10.5515
   Ling XY, 2015, EUR RADIOL, V25, P2593, DOI 10.1007/s00330-015-3678-3
   Machado CML, 2009, MICROSC RES TECHNIQ, V72, P310, DOI 10.1002/jemt.20653
   Murakami R, 2008, ACTA RADIOL, V49, P462, DOI 10.1080/02841850801918555
   Murakami R, 2009, RADIOLOGY, V251, P838, DOI 10.1148/radiol.2513080899
   Nakajima S, 2015, CLIN IMAG, V39, P390, DOI 10.1016/j.clinimag.2014.12.002
   Niendorf T, 1996, MAGN RESON MED, V36, P847, DOI 10.1002/mrm.1910360607
   Ostrom QT, 2016, NEURO-ONCOLOGY, V18, pv1, DOI [10.1093/neuonc/now207, 10.1093/neuonc/nov189]
   Prayson R A, 2000, Ann Diagn Pathol, V4, P218, DOI 10.1053/adpa.2000.8124
   Rose S, 2013, AM J NEURORADIOL, V34, P758, DOI 10.3174/ajnr.A3315
   Sen PN, 2005, BIOPHYS J, V89, P2927, DOI 10.1529/biophysj.105.063016
   Seo HS, 2008, AM J NEURORADIOL, V29, P458, DOI 10.3174/ajnr.A0842
   Shim WH, 2015, PLOS ONE, V10, DOI 10.1371/journal.pone.0134761
   Yamasaki F, 2012, EUR J RADIOL, V81, P2805, DOI 10.1016/j.ejrad.2011.10.018
   Zeng Q, 2018, FRONT NEUROSCI-SWITZ, V12, DOI 10.3389/fnins.2018.00102
   Zeng Q, 2017, EUR RADIOL, V27, P5309, DOI 10.1007/s00330-017-4910-0
NR 32
TC 3
Z9 3
U1 0
U2 5
PU LIPPINCOTT WILLIAMS & WILKINS
PI PHILADELPHIA
PA TWO COMMERCE SQ, 2001 MARKET ST, PHILADELPHIA, PA 19103 USA
SN 0025-7974
EI 1536-5964
J9 MEDICINE
JI Medicine (Baltimore)
PD NOV
PY 2019
VL 98
IS 46
AR e17949
DI 10.1097/MD.0000000000017949
PG 7
WC Medicine, General & Internal
WE Science Citation Index Expanded (SCI-EXPANDED)
SC General & Internal Medicine
GA JS3YH
UT WOS:000500243900054
PM 31725652
OA gold, Green Published
DA 2024-06-03
ER

PT J
AU Yamashita, K
   Hiwatashi, A
   Toga, O
   Kikuchi, K
   Momosaka, D
   Hata, N
   Akagi, Y
   Suzuki, SO
   Iwaki, T
   Iihara, K
   Honda, H
AF Yamashita, K.
   Hiwatashi, A.
   Toga, O.
   Kikuchi, K.
   Momosaka, D.
   Hata, N.
   Akagi, Y.
   Suzuki, S. O.
   Iwaki, T.
   Iihara, K.
   Honda, H.
TI Differences between primary central nervous system lymphoma and
   glioblastoma: topographic analysis using voxel-based morphometry
SO CLINICAL RADIOLOGY
LA English
DT Article
ID APPARENT DIFFUSION-COEFFICIENT; MRI FEATURES; MULTIFORME; SURVIVAL;
   DIFFERENTIATION; MUTATIONS; RESECTION; PATTERNS; ATROPHY; VOLUME
AB AIM: To evaluate the diagnostic feasibility of probabilistic analysis using voxel-based morphometry (VBM) in differentiating primary central nervous system lymphoma (PCNSL) from glioblastoma (GBM).
   MATERIALS AND METHODS: In total, 118 patients with GBM (57 males, 61 females; mean [+/- standard deviation] age, 56.9 +/- 19.3 years; median, 61 years) and 52 patients with PCNSL (37 males, 15 females; mean age, 62 +/- 13.3 years, median, 66 years) were studied retrospectively. Each patient underwent preoperative contrast-enhanced T1-weighted imaging (CE-T1WI) using a 1.5 or 3 T magnetic resonance imaging (MRI) system. To assess preferential occurrence sites, images from CE-T1WI were co-registered and spatially normalised using the MNI152 T1 template. Subsequently, a region of interest (ROI) was placed in the centre of the enhancing tumour in normalised images with 1-mm isotropic resolution. The same ROI between normalised and T1 template images was set up using an ROI manager function in ImageJ software. A spherical volume of interest (VOI) with a radius of 10 mm was determined. A probability map was created by overlaying each image with the VOI. Each VOI was removed from T1 template images for VBM analysis. VBM analysis was performed using statistical parametric mapping (SPM) 12 software under default settings.
   RESULTS: VBM analysis showed significantly higher frequency in the splenium of the corpus callosum among PCNSL patients than among GBM patients (p<0.05; family-wise error correction).
   CONCLUSION: Topographic analysis using VBM provides useful information for differentiating PCNSL from GBM. (C) 2019 The Royal College of Radiologists. Published by Elsevier Ltd. All rights reserved.
C1 [Yamashita, K.; Toga, O.; Kikuchi, K.; Momosaka, D.; Honda, H.] Kyushu Univ, Dept Clin Radiol, Grad Sch Med Sci, Higashi Ku, 3-1-1 Maidashi, Fukuoka, Fukuoka 8128582, Japan.
   [Hiwatashi, A.] Kyushu Univ, Dept Mol Imaging & Diag, Grad Sch Med Sci, Higashi Ku, 3-1-1 Maidashi, Fukuoka, Fukuoka 8128582, Japan.
   [Hata, N.; Akagi, Y.; Iihara, K.] Kyushu Univ, Dept Neurosurg, Grad Sch Med Sci, Higashi Ku, 3-1-1 Maidashi, Fukuoka, Fukuoka 8128582, Japan.
   [Suzuki, S. O.; Iwaki, T.] Kyushu Univ, Dept Neuropathol, Grad Sch Med Sci, Higashi Ku, 3-1-1 Maidashi, Fukuoka, Fukuoka 8128582, Japan.
C3 Kyushu University; Kyushu University; Kyushu University; Kyushu
   University
RP Yamashita, K (corresponding author), Kyushu Univ, Dept Clin Radiol, Grad Sch Med Sci, Higashi Ku, 3-1-1 Maidashi, Fukuoka, Fukuoka 8128582, Japan.
EM yamakou@radiol.med.kyushu-u.ac.jp
RI Kikuchi, Kazufumi/AAP-4286-2021; Hata, Nobuhiro/AAF-3034-2021
OI Kikuchi, Kazufumi/0000-0003-1292-1846; Hata,
   Nobuhiro/0000-0002-5523-7166; Yamashita, Koji/0000-0002-7417-739X
CR Achanta P, 2010, ANTI-CANCER AGENT ME, V10, P121, DOI 10.2174/187152010790909290
   Ashburner J, 2000, NEUROIMAGE, V11, P805, DOI 10.1006/nimg.2000.0582
   Bourekas EC, 2002, AM J ROENTGENOL, V179, P251, DOI 10.2214/ajr.179.1.1790251
   Bruno A, 2015, ACTA NEUROPATHOL, V130, P439, DOI 10.1007/s00401-015-1461-9
   Bühring U, 2001, NEUROLOGY, V57, P393, DOI 10.1212/WNL.57.3.393
   Chang JL, 2005, NEUROLOGY, V65, P75, DOI 10.1212/01.wnl.0000167602.38643.29
   Dashjamts Tuvshinjargal, 2012, Fukuoka Acta Medica, V103, P59
   Donahue KM, 2000, MAGNET RESON MED, V43, P845, DOI 10.1002/1522-2594(200006)43:6<845::AID-MRM10>3.0.CO;2-J
   Doskaliyev A, 2012, EUR J RADIOL, V81, P339, DOI 10.1016/j.ejrad.2010.11.005
   Ellingson BM, 2013, AM J NEURORADIOL, V34, P533, DOI 10.3174/ajnr.A3253
   Guo AC, 2002, RADIOLOGY, V224, P177, DOI 10.1148/radiol.2241010637
   Hata N, 2017, NEUROPATHOLOGY, V37, P200, DOI 10.1111/neup.12362
   Jafri NF, 2013, NEURO-ONCOLOGY, V15, P91, DOI 10.1093/neuonc/nos268
   Kuhnt D, 2011, NEURO-ONCOLOGY, V13, P1339, DOI 10.1093/neuonc/nor133
   Küker W, 2005, J NEURO-ONCOL, V72, P169, DOI 10.1007/s11060-004-3390-7
   Lai A, 2011, J CLIN ONCOL, V29, P4482, DOI 10.1200/JCO.2010.33.8715
   Lin X, 2017, AM J NEURORADIOL, V38, P485, DOI 10.3174/ajnr.A5023
   Lindberg OR, 2016, ONCOTARGET, V7, P79087, DOI 10.18632/oncotarget.12600
   Pichlmeier U, 2008, NEURO-ONCOLOGY, V10, P1025, DOI 10.1215/15228517-2008-052
   Price S, 2004, NEUROIMAGE, V23, P663, DOI 10.1016/j.neuroimage.2004.06.013
   Razek AAKA, 2019, WORLD NEUROSURG, V123, pE303, DOI 10.1016/j.wneu.2018.11.155
   Razek AAKA, 2018, NEURORADIOLOGY, V60, P169, DOI 10.1007/s00234-017-1955-3
   Schaff LR, 2018, CURR ONCOL REP, V20, DOI 10.1007/s11912-018-0666-1
   Stonnington CM, 2008, NEUROIMAGE, V39, P1180, DOI 10.1016/j.neuroimage.2007.09.066
   Takano K, 2016, NEURO-ONCOLOGY, V18, P716, DOI 10.1093/neuonc/nov266
   Toh CH, 2008, AM J NEURORADIOL, V29, P471, DOI 10.3174/ajnr.A0872
   Toh CH, 2017, AM J NEURORADIOL, V38, P288, DOI 10.3174/ajnr.A5015
   Villano JL, 2011, BRIT J CANCER, V105, P1414, DOI 10.1038/bjc.2011.357
   Wang Y, 2015, EUR J NEUROL, V22, P348, DOI 10.1111/ene.12578
   Weber MA, 2006, NEUROLOGY, V66, P1899, DOI 10.1212/01.wnl.0000219767.49705.9c
   Yamasaki F, 2005, RADIOLOGY, V235, P985, DOI 10.1148/radiol.2353031338
   Yamashita K, 2016, J MAGN RESON IMAGING, V44, P1256, DOI 10.1002/jmri.25261
   Yamashita K, 2013, NEURORADIOLOGY, V55, P135, DOI 10.1007/s00234-012-1089-6
   Zlatescu MC, 2001, CANCER RES, V61, P6713
NR 34
TC 3
Z9 4
U1 0
U2 2
PU W B SAUNDERS CO LTD
PI LONDON
PA 32 JAMESTOWN RD, LONDON NW1 7BY, ENGLAND
SN 0009-9260
EI 1365-229X
J9 CLIN RADIOL
JI Clin. Radiol.
PD OCT
PY 2019
VL 74
IS 10
DI 10.1016/j.crad.2019.06.017
PG 8
WC Radiology, Nuclear Medicine & Medical Imaging
WE Science Citation Index Expanded (SCI-EXPANDED)
SC Radiology, Nuclear Medicine & Medical Imaging
GA IW1ZJ
UT WOS:000484770700022
PM 31400805
DA 2024-06-03
ER

PT J
AU Chen, YS
   Zhan, AL
AF Chen, Yushan
   Zhan, Alai
TI Clinical value of magnetic resonance imaging in identifying multiple
   cerebral gliomas from primary central nervous system lymphoma
SO ONCOLOGY LETTERS
LA English
DT Article
DE multiple cerebral glioma; primary central nervous system lymphoma;
   magnetic resonance imaging; diagnosis; apparent diffusion coefficient;
   weighted imaging
ID HIGH-GRADE GLIOMA; MR SPECTROSCOPY; DIAGNOSIS
AB Clinical value of magnetic resonance imaging (MRI) in identifying and diagnosing multiple cerebral glioma (MCG) from primary central nervous system lymphoma (PCNSL) was evaluated. A total of 21 patients with MCG diagnosed clinically and pathologically in Zhangzhou Municipal Hospital from March 2016 to April 2017 were selected as group A, and 30 patients with PCNSL diagnosed in Zhangzhou Affiliated Hospital of Fujian Medical University during the same period as group B. Plain MRI, enhanced MRI and diffusion weighted imaging (DWI) were performed in all patients, the apparent diffusion coefficient (ADC) value of lesions was measured, and the diagnostic efficacy of ADC for MCG and PCNSL was evaluated by receiver operating characteristic (ROC) curve. The incidence of hippocampus lesions, patchy and cystic lesions, and the heterogeneous signal of plain scan in group A was significantly higher than that in group B (P<0.05), and the incidence of basal ganglia lesions was significantly lower than that in group B (P<0.05). Mass lesions in group A were significantly less than those in group B (P<0.05). The ADC value of lesions in group A was significantly higher than that in contralateral normal white matter (P<0.05), the ADC value in group B was significantly lower than that in normal contralateral white matter (P<0.05), so the ADC value in group A was significantly higher than that in group B (P<0.05). The location, lesion shape and signal characteristic of MCG and PCNSL have their own specificity; there are significant differences in DWI signal and ADC color map signal intensity of the lesions; ADC has certain diagnostic value for MCG and PCNSL; the differential diagnosis of MCG from PCNSL by MRI is of great significance.
C1 [Chen, Yushan; Zhan, Alai] Fujian Med Univ, Zhangzhou Affiliated Hosp, Dept Radiol, 59 Shengli West Rd, Zhangzhou 363000, Fujian, Peoples R China.
C3 Fujian Medical University
RP Zhan, AL (corresponding author), Fujian Med Univ, Zhangzhou Affiliated Hosp, Dept Radiol, 59 Shengli West Rd, Zhangzhou 363000, Fujian, Peoples R China.
EM ceu72q@163.com
CR Ahn SJ, 2014, PLOS ONE, V9, DOI 10.1371/journal.pone.0112948
   Choi YS, 2017, EUR RADIOL, V27, P1344, DOI 10.1007/s00330-016-4484-2
   di Russo P, 2013, ACTA NEUROCHIR, V155, P2245, DOI 10.1007/s00701-013-1892-9
   Ferreri AJM, 2009, LANCET, V374, P1512, DOI 10.1016/S0140-6736(09)61416-1
   FINE HA, 1993, ANN INTERN MED, V119, P1093, DOI 10.7326/0003-4819-119-11-199312010-00007
   Fraser E, 2015, CHIN CLIN ONCOL, V4, DOI 10.3978/j.issn.2304-3865.2015.02.01
   Gadda D, 2017, J NEUROIMAGING, V27, P128, DOI 10.1111/jon.12350
   Guo AC, 2002, RADIOLOGY, V224, P177, DOI 10.1148/radiol.2241010637
   Haldorsen IS, 2011, AM J NEURORADIOL, V32, P984, DOI 10.3174/ajnr.A2171
   Hartmann M, 2003, NEUROSCI LETT, V338, P119, DOI 10.1016/S0304-3940(02)01367-8
   Hoang-Xuan K, 2015, LANCET ONCOL, V16, pE322, DOI 10.1016/S1470-2045(15)00076-5
   Huang J, 2016, ONCOL LETT, V11, P3522, DOI 10.3892/ol.2016.4422
   Kono K, 2001, AM J NEURORADIOL, V22, P1081
   Koubska E, 2016, NEUROENDOCRINOL LETT, V37, P318
   Lee Joo-Seok, 2017, Brain Tumor Res Treat, V5, P30, DOI 10.14791/btrt.2017.5.1.30
   Nagashima H, 2018, J NEURO-ONCOL, V136, P317, DOI 10.1007/s11060-017-2655-x
   Nakhl Fadi, 2010, Surg Neurol Int, V1, P48, DOI 10.4103/2152-7806.69375
   Nassiri M, 2009, ANN HEMATOL, V88, P923, DOI 10.1007/s00277-008-0694-2
   Rojiani AM, 1996, J NEUROSURG, V85, P1078, DOI 10.3171/jns.1996.85.6.1078
   Salvati M, 2003, NEUROSURG REV, V26, P275, DOI 10.1007/s10143-003-0276-7
   Sugita Y, 2016, NEUROPATHOLOGY, V36, P313, DOI 10.1111/neup.12276
   Viaccoz A, 2015, NEURO-ONCOLOGY, V17, P1497, DOI 10.1093/neuonc/nov092
   Wang K, 2017, MEDICINE, V96, DOI 10.1097/MD.0000000000007756
   Weller R O, 2010, Pathophysiology, V17, P295, DOI 10.1016/j.pathophys.2009.10.007
   Yin LX, 2013, CAN J NEUROL SCI, V40, P348, DOI 10.1017/S0317167100014293
NR 25
TC 3
Z9 6
U1 1
U2 6
PU SPANDIDOS PUBL LTD
PI ATHENS
PA POB 18179, ATHENS, 116 10, GREECE
SN 1792-1074
EI 1792-1082
J9 ONCOL LETT
JI Oncol. Lett.
PD JUL
PY 2019
VL 18
IS 1
BP 593
EP 598
DI 10.3892/ol.2019.10352
PG 6
WC Oncology
WE Science Citation Index Expanded (SCI-EXPANDED)
SC Oncology
GA II0LJ
UT WOS:000474896900068
PM 31289531
OA Green Submitted, gold, Green Published
DA 2024-06-03
ER

PT J
AU Yang, XC
   Zhang, XF
   Wang, HZ
   Liu, SC
   Jin, WW
   Li, YY
   Liu, HM
AF Yang, Xuchu
   Zhang, Xinfeng
   Wang, Huaizhang
   Liu, Shuochuan
   Jin, Wenwen
   Li, Yingyue
   Liu, Huaimin
TI Comparative study on different therapies on patients with primary
   central nervous system lymphoma
SO SAUDI JOURNAL OF BIOLOGICAL SCIENCES
LA English
DT Article
DE Primary central nervous system lymphoma; Surgical therapy; Radiotherapy;
   Chemotherapy
ID EXPRESSION; DIAGNOSIS; TRENDS
AB Objective: To compare and analyze three therapies on patients with primary central nervous system lymphoma (PCNSL), aiming to provide evidences for future treatment and prognosis.
   Methods: Clinical data of 26 cases of PCNSL with normal immune system confirmed by postoperative pathology were retrospectively analyzed. Among them there were six cases with operation only, nine cases with operation and radiotherapy, and 11 cases with operation, radiotherapy and chemotherapy, and their survival rate was compared as well.
   Results: The survival time of patients with operation only, operation combined with radiotherapy and operation combined with radiotherapy and chemotherapy was 6-11 months, 15-24 months and 2451 months, respectively. And their median survival time was only nine months, 21 months and 38 months, respectively.
   Conclusions: Operation combined with radiotherapy and chemotherapy can dramatically extend PCNSL patients' survival time, therefore, it can be regarded as the first-line therapy. (C) 2018 Production and hosting by Elsevier B.V. on behalf of King Saud University.
C1 [Yang, Xuchu; Zhang, Xinfeng; Wang, Huaizhang; Liu, Huaimin] Zhengzhou Univ, Affiliated Canc Hosp, Zhengzhou 450000, Henan, Peoples R China.
   [Liu, Shuochuan] Nanchang Univ, Queen Mary Sch, Nanchang 330000, Jiangxi, Peoples R China.
   [Jin, Wenwen; Li, Yingyue] Zhengzhou Univ, Med Engn Technol & Data Min Inst, Zhengzhou 450000, Henan, Peoples R China.
C3 Zhengzhou University; Nanchang University; Zhengzhou University
RP Liu, HM (corresponding author), Zhengzhou Univ, Affiliated Canc Hosp, Zhengzhou 450000, Henan, Peoples R China.
EM 1151484377@qq.com
RI wang, yi/KBB-3614-2024; liu, miao/KGL-7043-2024
FU National Science Fund for Distinguished Young Scholars [81603469]
FX The work was financially supported by The National Science Fund for
   Distinguished Young Scholars (Grant No.: 81603469)
CR Agha Adnan, 2007, Nepal Med Coll J, V9, P79
   Boiardi A, 1997, ITAL J NEUROL SCI, V18, P1, DOI 10.1007/BF02106223
   Brunn A, 2007, ACTA NEUROPATHOL, V114, P271, DOI 10.1007/s00401-007-0258-x
   Carnevale J, 2016, HEMATOL ONCOL CLIN N, V30, P1293, DOI 10.1016/j.hoc.2016.07.013
   Caroli E, 2004, TUMORI J, V90, P294, DOI 10.1177/030089160409000306
   Choi YS, 2017, EUR RADIOL, V27, P1344, DOI 10.1007/s00330-016-4484-2
   Deckert M, 2011, LEUKEMIA, V25, P1797, DOI 10.1038/leu.2011.169
   Erlanson M, 1998, BLOOD, V92, P770
   Farrell BT, 2013, NEUROLOGY, V81, P256, DOI 10.1212/WNL.0b013e31829bfd8f
   Garcia Franco Carlos E, 2009, Interact Cardiovasc Thorac Surg, V9, P223, DOI 10.1510/icvts.2009.204818
   Gu Y, 2010, J NEURO-ONCOL, V99, P277, DOI 10.1007/s11060-010-0122-z
   Haldorsen IS, 2011, AM J NEURORADIOL, V32, P984, DOI 10.3174/ajnr.A2171
   Haldorsen IS, 2007, CANCER, V110, P1803, DOI 10.1002/cncr.22989
   Han CH, 2017, CANCER-AM CANCER SOC, V123, P4314, DOI 10.1002/cncr.30965
   [李滢 LI Ying], 2007, [临床放射学杂志, Journal of Clinical Radiology], V26, P223
   Lister Andrew, 2002, Hematology Am Soc Hematol Educ Program, P283
   MICHALSKI JM, 1990, RADIOLOGY, V176, P855, DOI 10.1148/radiology.176.3.2389047
   Nayak L, 2013, CURR TREAT OPTION ON, V14, P539, DOI 10.1007/s11864-013-0252-6
   Nguyen PL, 2005, J CLIN ONCOL, V23, P1507, DOI 10.1200/JCO.2005.01.161
   [于同刚 Yu Tonggang], 2005, [临床放射学杂志, Journal of Clinical Radiology], V24, P668
   Zhang SH, 2016, PAK J MED SCI, V32, P389, DOI 10.12669/pjms.322.9013
   杨学军, 2007, [中国神经精神疾病杂志, Chinese Journal of Nervous and Mental Diseases], V33, P513
   李明洙, 2006, [中华神经外科杂志, Chinese Journal of Neurosurgery], V22, P259
NR 23
TC 3
Z9 4
U1 0
U2 1
PU ELSEVIER SCIENCE BV
PI AMSTERDAM
PA PO BOX 211, 1000 AE AMSTERDAM, NETHERLANDS
SN 1319-562X
J9 SAUDI J BIOL SCI
JI Saudi J. Biol. Sci.
PD MAR
PY 2019
VL 26
IS 3
BP 595
EP 599
DI 10.1016/j.sjbs.2018.11.004
PG 5
WC Biology
WE Science Citation Index Expanded (SCI-EXPANDED)
SC Life Sciences & Biomedicine - Other Topics
GA HN0WZ
UT WOS:000459910400024
PM 30899177
OA Green Published, gold
DA 2024-06-03
ER

PT J
AU Da Broi, M
   Jahr, G
   Beiske, K
   Holte, H
   Meling, TR
AF Da Broi, Michele
   Jahr, Guro
   Beiske, Klaus
   Holte, Harald
   Meling, Torstein R.
TI Efficacy of the Nordic and the MSKCC chemotherapy protocols on the
   overall and progression-free survival in intracranial PCNSL
SO BLOOD CELLS MOLECULES AND DISEASES
LA English
DT Article
DE Chemotherapy; Lymphoma; MSKCC protocol; Nordic protocol; Overall
   Survival
ID PRIMARY CNS LYMPHOMA; CENTRAL-NERVOUS-SYSTEM; STEM-CELL TRANSPLANTATION;
   KETTERING CANCER CENTER; INTERNATIONAL EXTRANODAL LYMPHOMA; WHOLE-BRAIN
   RADIOTHERAPY; HIGH-DOSE CHEMOTHERAPY; TERM-FOLLOW-UP; 1ST-LINE
   TREATMENT; ELDERLY-PATIENTS
AB Background: To compare the Nordic and the Memorial Sloan-Kettering Cancer Center (MSKCC) chemotherapy protocols for Overall Survival (OS) and Progression-Free Survival (PFS) for intracranial primary CNS lymphoma (PCNSL).
   Methods: A prospective database at Oslo University Hospital of PCNSL was reviewed over a 12-year period (2003-2014).
   Results: Overall, 79 patients with PCNSL were identified, of whom 57 received chemotherapy. MSKCC with Rituximab (RTX) was used in 18 patients (32%) who had median OS of 46.3 months [9.8-131.9] and median PFS of 34.6 months [6.4-131.9]. The Nordic protocol was used in 14 patients (25%) who had median OS of 30.9 months [2.7-106.3] and PFS of 14.3 months [0.0-106.3]. The MSKCC was used without RTX in 25 patients (44%) who had OS of 15.2 months [0.7-136.5] and PFS of 12.0 months [0.0-117.0]. MSKCC with RTX had a significantly longer median OS (p < 0.05) compared to the other regimens in univariate analysis. In multivariate analysis, the only prognostic factor for OS and PFS of significance was deep brain involvement (p < 0.005).
   Conclusions: In univariate analysis, the MSKCC with RTX achieved significantly longer median OS compared to the Nordic protocol. However, in multivariate analysis, the only prognostic factor for survival of statistical significance was deep brain involvement.
C1 [Da Broi, Michele; Jahr, Guro; Meling, Torstein R.] Oslo Univ Hosp, Dept Neurosurg, Oslo, Norway.
   [Da Broi, Michele; Beiske, Klaus; Meling, Torstein R.] Univ Oslo, Fac Med, Inst Clin Med, N-0027 Oslo, Norway.
   [Beiske, Klaus] Oslo Univ Hosp, Dept Pathol, Oslo, Norway.
   [Holte, Harald] Oslo Univ Hosp, Dept Oncol, Oslo, Norway.
C3 University of Oslo; University of Oslo; University of Oslo; University
   of Oslo
RP Da Broi, M (corresponding author), Univ Oslo, Fac Med, Inst Clin Med, N-0027 Oslo, Norway.
EM michele.da.broi@hotmail.it
RI Holte, Harald/AAO-5647-2020; Meling, Torstein/Q-2568-2019
OI Meling, Torstein/0000-0001-6595-0873; Da Broi,
   Michele/0000-0003-1527-1594
CR Abrey LE, 2006, J CLIN ONCOL, V24, P5711, DOI 10.1200/JCO.2006.08.2941
   Abrey LE, 2005, J CLIN ONCOL, V23, P5034, DOI 10.1200/JCO.2005.13.524
   Abrey LE, 2000, J CLIN ONCOL, V18, P3144, DOI 10.1200/JCO.2000.18.17.3144
   Batchelor T, 2003, J CLIN ONCOL, V21, P1044, DOI 10.1200/JCO.2003.03.036
   Bessell EM, 2004, INT J RADIAT ONCOL, V59, P501, DOI 10.1016/j.ijrobp.2003.11.001
   Birnbaum T, 2012, J NEURO-ONCOL, V109, P285, DOI 10.1007/s11060-012-0891-7
   Cobert J, 2010, J NEURO-ONCOL, V98, P385, DOI 10.1007/s11060-009-0090-3
   Eloranta S, 2018, EUR J HAEMATOL, V100, P61, DOI 10.1111/ejh.12980
   Ferreri AJM, 2003, J CLIN ONCOL, V21, P266, DOI 10.1200/JCO.2003.09.139
   Ferreri AJM, 2004, BRIT J CANCER, V90, P353, DOI 10.1038/sj.bjc.6601472
   Ferreri AJM, 2008, LEUKEMIA LYMPHOMA, V49, P2042, DOI 10.1080/10428190802381238
   Ferreri AJM, 2016, LANCET HAEMATOL, V3, pE217, DOI 10.1016/S2352-3026(16)00036-3
   Ferreri AJM, 2016, BLOOD, V127, P1642, DOI 10.1182/blood-2015-10-636340
   Ferreri AJM, 2009, LANCET, V374, P1512, DOI 10.1016/S0140-6736(09)61416-1
   Fraser E, 2015, CHIN CLIN ONCOL, V4, DOI 10.3978/j.issn.2304-3865.2015.02.01
   Gavrilovic IT, 2006, J CLIN ONCOL, V24, P4570, DOI 10.1200/JCO.2006.06.6910
   Gerstner ER, 2010, ARCH NEUROL-CHICAGO, V67, P291, DOI 10.1001/archneurol.2010.3
   Ghesquières H, 2010, ANN ONCOL, V21, P842, DOI 10.1093/annonc/mdp529
   Hasselblom S, 2007, LEUKEMIA LYMPHOMA, V48, P736, DOI 10.1080/10428190601187703
   Hiroyuki T., 2013, BLOOD, V122, P50
   Hoang-Xuan K, 2015, LANCET ONCOL, V16, pE322, DOI 10.1016/S1470-2045(15)00076-5
   Houillier C, 2017, J NEURO-ONCOL, V133, P315, DOI 10.1007/s11060-017-2435-7
   Illerhaus G, 2007, HAEMATOLOGICA, V93, P147, DOI 10.3324/haematol.11771
   Illerhaus G, 2006, J CLIN ONCOL, V24, P3865, DOI 10.1200/JCO.2006.06.2117
   Jahr G, 2018, NEUROSURG REV, V41, P1037, DOI 10.1007/s10143-018-0946-0
   Jahr G, 2018, BRAIN BEHAV, V8, DOI 10.1002/brb3.928
   Korfel A, 2015, NEUROLOGY, V84, P1242, DOI 10.1212/WNL.0000000000001395
   Ly KI, 2016, ONCOL LETT, V11, P3471, DOI 10.3892/ol.2016.4393
   Madle M, 2015, ANN HEMATOL, V94, P1853, DOI 10.1007/s00277-015-2470-4
   Meling TR, 2018, NEURORADIOLOGY, V60, P703, DOI 10.1007/s00234-018-2038-9
   Mohile NA, 2007, NEUROL CLIN, V25, P1193, DOI 10.1016/j.ncl.2007.07.001
   Morris PG, 2013, J CLIN ONCOL, V31, P3971, DOI 10.1200/JCO.2013.50.4910
   Müller C, 2012, BLOOD, V119, P3276, DOI 10.1182/blood-2011-09-380949
   Ney DE, 2010, CANCER-AM CANCER SOC, V116, P4605, DOI 10.1002/cncr.25363
   Norden AD, 2011, J NEURO-ONCOL, V101, P487, DOI 10.1007/s11060-010-0269-7
   Omuro A, 2015, BLOOD, V125, P1403, DOI 10.1182/blood-2014-10-604561
   Pulczynski EJ, 2015, HAEMATOLOGICA, V100, P534, DOI 10.3324/haematol.2014.108472
   Riihijärvi S, 2011, EUR J HAEMATOL, V86, P124, DOI 10.1111/j.1600-0609.2010.01541.x
   Schultz C, 1996, J CLIN ONCOL, V14, P556, DOI 10.1200/JCO.1996.14.2.556
   Welch MR, 2012, NEURO-ONCOLOGY, V14, P1304, DOI 10.1093/neuonc/nos207
   Yildirim M, 2015, ARCH MED SCI, V11, P708, DOI 10.5114/aoms.2015.53289
NR 41
TC 3
Z9 3
U1 0
U2 4
PU ACADEMIC PRESS INC ELSEVIER SCIENCE
PI SAN DIEGO
PA 525 B ST, STE 1900, SAN DIEGO, CA 92101-4495 USA
SN 1079-9796
EI 1096-0961
J9 BLOOD CELL MOL DIS
JI Blood Cells Mol. Dis.
PD NOV
PY 2018
VL 73
BP 25
EP 32
DI 10.1016/j.bcmd.2018.08.005
PG 8
WC Hematology
WE Science Citation Index Expanded (SCI-EXPANDED)
SC Hematology
GA GU7TY
UT WOS:000445530600005
PM 30217760
OA Green Submitted
DA 2024-06-03
ER

PT J
AU Ma, S
   Sen, SS
   Jug, R
   Zhang, X
   Zhang, WL
   Shen, S
   Yu, CQ
   Xu, HT
   Yang, LH
   Wang, ED
AF Ma, Shuang
   Sen, Siddhartha Sen
   Jug, Rachel
   Zhang, Xuefeng
   Zhang, Wan-Lin
   Shen, Shuai
   Yu, Cheng-Qian
   Xu, Hong-Tao
   Yang, Lian-He
   Wang, Endi
TI Adrenal relapse of primary central nervous system diffuse large B-cell
   lymphoma A case report
SO MEDICINE
LA English
DT Article
DE central nervous system; differential diagnosis; diffuse large B-cell
   lymphoma; morphology; prognosis
ID PRIMARY-CNS-LYMPHOMA; RECURRENT PRIMARY CNS; NON-HODGKIN-LYMPHOMA;
   INTRAOCULAR LYMPHOMA; TRANSPLANTATION; CHEMOTHERAPY; RESCUE; THIOTEPA;
   TUMORS; BRAIN
AB Rationale: Primary central nervous system lymphoma (PCNSL) is a rare form of non-Hodgkin lymphoma with a dismal outcome. Most patients relapse in intracranial sites and <5% of patients relapse in extracranial sites. Here, we present the first case of PCNSL with an adrenal relapse.
   Patient concerns: A 72-year-old woman, first presented 7 years ago with complaints of headache and dizziness.
   Diagnoses: Enhanced magnetic resonance imaging revealed the mass within the splenium of the corpus callosum. On histological examination, there was a diffuse growth pattern of neoplastic cells in the brain biopsy. Immunohistochemistry and flow cytometric analysis demonstrated that the neoplastic cells were of B-cell lineage.
   Interventions: The patient underwent methotrexate-based chemotherapy and whole-brain radiotherapy after the initial diagnosis of primary central nervous system-large B-cell lymphoma (CNS-DLBCL).
   Outcomes: After 4 years of clinical remission, the patient was diagnosed with endometrial cancer. Interestingly, a radiological study following the treatment of endometrial cancer demonstrated a right adrenal mass, which was suspicious for malignancy. Morphologic examination and immunohistochemistry studies confirmed the diagnosis of diffuse large B-cell lymphoma. A fluorescent in situ hybridization panel for lymphoma showed rearrangement of Immunoglobulin heavy chain (IGH) and B-cell lymphoma 6 (BCL6), respectively, suggesting fusion of BCL6/IGH. Immunoglobulin kappa analysis demonstrated a common origin for the brain and adrenal lesions, which led to the final diagnosis of an adrenal relapse of CNS-DLBCL.
   Lessons: PCNSL is a highly infiltrative neoplasm, particularly at relapse. To the best of our knowledge, this is the first case of CNSDLBCL with adrenal relapse. Considering the poor outcome of CNS-DLBCL, molecular genetic studies should be done to identify a common origin for the primary and secondary lesion.
   .
C1 [Ma, Shuang] China Med Univ, Sheng Jing Hosp, Dept Neurol, Shenyang, Liaoning, Peoples R China.
   [Sen, Siddhartha Sen; Jug, Rachel; Zhang, Xuefeng; Wang, Endi] Duke Univ, Med Ctr, Dept Pathol, Durham, NC 27710 USA.
   [Zhang, Wan-Lin; Shen, Shuai; Yu, Cheng-Qian; Xu, Hong-Tao; Yang, Lian-He] China Med Univ, Dept Pathol, Coll Basic Med Sci, Shenyang 110001, Liaoning, Peoples R China.
   [Zhang, Wan-Lin; Shen, Shuai; Yu, Cheng-Qian; Xu, Hong-Tao; Yang, Lian-He] China Med Univ, Affiliated Hosp 1, Shenyang 110001, Liaoning, Peoples R China.
C3 China Medical University; Duke University; China Medical University;
   China Medical University
RP Yang, LH (corresponding author), China Med Univ, Dept Pathol, Coll Basic Med Sci, Shenyang 110001, Liaoning, Peoples R China.; Yang, LH (corresponding author), China Med Univ, Affiliated Hosp 1, Shenyang 110001, Liaoning, Peoples R China.
EM tom012017@163.com
RI ZHANG, Wanlin/JCP-2558-2023; Xu, Hong-Tao/AAI-7055-2020; Sen,
   Siddhartha/GLV-4511-2022
OI ZHANG, Wanlin/0000-0002-2381-3798; Xu, Hong-Tao/0000-0001-5062-3108; 
FU National Natural Science Foundation of China [81301930, 81372497];
   General project of Education Department of Liaoning Province [L2015595];
   Students' Innovation and Entrepreneurship Training Program
   [201610159000036]
FX This study was supported by National Natural Science Foundation of China
   (Grant No. 81301930 to L.-H. Yang, Grant No. 81372497 to H.-T. Xu),
   General project of Education Department of Liaoning Province (Grant No.
   L2015595 to L.-H. Yang) and Students' Innovation and Entrepreneurship
   Training Program (Grant No. 201610159000036 to L.-H. Yang).
CR Bataille B, 2000, J NEUROSURG, V92, P261, DOI 10.3171/jns.2000.92.2.0261
   Bromberg JE, 2013, HAEMATOLOGICA, V98, P808, DOI 10.3324/haematol.2012.070839
   Cote GM, 2012, BIOL BLOOD MARROW TR, V18, P76, DOI 10.1016/j.bbmt.2011.07.006
   Dolecek TA, 2012, NEURO-ONCOLOGY, V14, pv1, DOI 10.1093/neuonc/nos218
   Falzetti F, 2012, CLIN EXP MED, V12, P165, DOI 10.1007/s10238-011-0157-2
   Ferreri AJM, 2009, LANCET, V374, P1512, DOI 10.1016/S0140-6736(09)61416-1
   Grigg AP, 2003, CLIN LYMPHOMA, V4, P154, DOI 10.3816/CLM.2003.n.024
   Jahnke K, 2006, J NEURO-ONCOL, V80, P159, DOI 10.1007/s11060-006-9165-6
   Korfel A, 2013, HAEMATOLOGICA, V98, P364, DOI 10.3324/haematol.2012.077917
   Kunavisarut Tada, 2009, Journal of the Medical Association of Thailand, V92, P687
   Lai R, 2002, NEUROLOGY, V59, P1557, DOI 10.1212/01.WNL.0000034256.20173.EA
   Nayak L, 2011, NEURO-ONCOLOGY, V13, P525, DOI 10.1093/neuonc/nor014
   Ozimek A, 2008, ENDOCR J, V55, P625, DOI 10.1507/endocrj.K08E-035
   Phillips EH, 2014, CURR HEMATOL MALIG R, V9, P243, DOI 10.1007/s11899-014-0217-2
   Ram Nanik, 2017, J Med Case Rep, V11, P108, DOI 10.1186/s13256-017-1271-x
   Rubenstein JL, 2013, BLOOD, V122, P2318, DOI 10.1182/blood-2013-06-453084
   Shenkier TN, 2005, J CLIN ONCOL, V23, P2233, DOI 10.1200/JCO.2005.07.109
   Soussain C, 2001, J CLIN ONCOL, V19, P742, DOI 10.1200/JCO.2001.19.3.742
   Soussain C, 2004, B CANCER, V91, P189
   Soussain C, 2008, J CLIN ONCOL, V26, P2512, DOI 10.1200/JCO.2007.13.5533
   Wang CC, 2014, BRIT J HAEMATOL, V166, P311, DOI 10.1111/bjh.12938
   Weller M, 2012, NEURO-ONCOLOGY, V14, P1481, DOI 10.1093/neuonc/nos159
NR 22
TC 3
Z9 3
U1 0
U2 0
PU LIPPINCOTT WILLIAMS & WILKINS
PI PHILADELPHIA
PA TWO COMMERCE SQ, 2001 MARKET ST, PHILADELPHIA, PA 19103 USA
SN 0025-7974
EI 1536-5964
J9 MEDICINE
JI Medicine (Baltimore)
PD SEP
PY 2018
VL 97
IS 38
AR e12482
DI 10.1097/MD.0000000000012482
PG 5
WC Medicine, General & Internal
WE Science Citation Index Expanded (SCI-EXPANDED)
SC General & Internal Medicine
GA GZ4BX
UT WOS:000449338200097
PM 30235749
OA gold, Green Published
DA 2024-06-03
ER

PT J
AU Zheng, J
   Wang, C
   Liu, FQ
AF Zheng, Jian
   Wang, Chun
   Liu, Fengqiang
TI Stereotactic Brachytherapy with Iodine-125 Seeds Plus Temozolomide
   Induced Complete and Durable Remission in a Patient with Recurrent
   Primary Central Nervous System Lymphoma
SO WORLD NEUROSURGERY
LA English
DT Article
DE Iodine-125 seeds; Primary central nervous system lymphoma; Recurrent
   stereotactic brachytherapy; Temozolomide
ID PRIMARY CNS LYMPHOMA; SALVAGE TREATMENT; ELDERLY-PATIENTS; RADIOTHERAPY;
   GLIOMAS
AB BACKGROUND: The optimal treatment of recurrent primary central nervous system lymphoma (PCNSL) has not yet been determined. We report a patient with recurrent PCNSL who has been successfully treated with stereotactic brachytherapy (SBT) with iodine-125 seeds plus temozolomide (TMZ).
   CASE DESCRIPTION: A 51-year-old man who underwent left occipital lobe tumor resection 11 years earlier presented with a 1-month history of right hand weakness. Magnetic resonance imaging (MRI) revealed a recurrent PCNSL, which was confirmed by pathological examination. He was treated with SBT plus TMZ. At 1 month after surgery, a repeat MRI revealed nearly complete disappearance of the lesion. At 13.5 months postsurgery, the patient was neurologically intact except for right homonymous hemianopia, and follow-up MRI did not reveal a recurrent tumor.
   CONCLUSIONS: To our knowledge, this is the first case of recurrent PCNSL successfully treated with SBT plus TMZ. Further randomized studies are needed to confirm the therapeutic impact of this new method.
C1 [Zheng, Jian; Wang, Chun; Liu, Fengqiang] Zhejiang Univ, Sch Med, Affiliated Hosp 2, Dept Neurosurg, Hangzhou, Zhejiang, Peoples R China.
C3 Zhejiang University
RP Liu, FQ (corresponding author), Zhejiang Univ, Sch Med, Affiliated Hosp 2, Dept Neurosurg, Hangzhou, Zhejiang, Peoples R China.
EM 2311009@zju.edu.cn
FU National Nature Science Foundation of China [81701153]
FX This work was supported by the National Nature Science Foundation of
   China (Grant 81701153).
CR Adachi J, 2012, J NEURO-ONCOL, V107, P147, DOI 10.1007/s11060-011-0721-3
   Alnahhas I, 2015, NEUROLOGY, V85, pE187, DOI 10.1212/WNL.0000000000002213
   Citterio G, 2015, EXPERT OPIN PHARMACO, V16, P2569, DOI 10.1517/14656566.2015.1088828
   Hayabuchi Naofumi, 2001, Kurume Medical Journal, V48, P281
   Herrlinger U, 2002, NEUROLOGY, V58, P1573, DOI 10.1212/WNL.58.10.1573
   Jiang XY, 2013, J NEURO-ONCOL, V114, P135, DOI 10.1007/s11060-013-1162-y
   Kasenda B, 2015, ANN ONCOL, V26, P1305, DOI 10.1093/annonc/mdv076
   Kurzwelly D, 2010, J NEURO-ONCOL, V97, P389, DOI 10.1007/s11060-009-0032-0
   Makino K, 2012, J NEURO-ONCOL, V106, P155, DOI 10.1007/s11060-011-0652-z
   Pulczynski EJ, 2015, HAEMATOLOGICA, V100, P534, DOI 10.3324/haematol.2014.108472
   Reni M, 2007, BRIT J CANCER, V96, P864, DOI 10.1038/sj.bjc.6603660
   Ruge MI, 2013, NEURO-ONCOLOGY, V15, P1721, DOI 10.1093/neuonc/not126
   Ruge MI, 2012, J NEURO-ONCOL, V109, P273, DOI 10.1007/s11060-012-0889-1
   Shin SM, 2016, J RADIOSURGERY SBRT, V4, P247
   Wong SF, 2012, J CLIN NEUROSCI, V19, P1501, DOI 10.1016/j.jocn.2012.04.001
   Zhao DF, 2014, J CELL MOL MED, V18, P1081, DOI 10.1111/jcmm.12252
NR 16
TC 3
Z9 3
U1 0
U2 3
PU ELSEVIER SCIENCE INC
PI NEW YORK
PA 360 PARK AVE SOUTH, NEW YORK, NY 10010-1710 USA
SN 1878-8750
EI 1878-8769
J9 WORLD NEUROSURG
JI World Neurosurg.
PD SEP
PY 2018
VL 117
BP 316
EP 320
DI 10.1016/j.wneu.2018.06.150
PG 5
WC Clinical Neurology; Surgery
WE Science Citation Index Expanded (SCI-EXPANDED)
SC Neurosciences & Neurology; Surgery
GA GR2UR
UT WOS:000442440400138
PM 29960094
DA 2024-06-03
ER

PT J
AU Wu, YZ
   Den, ZH
   Lin, YX
AF Wu, Yangzong
   Den, Zhihong
   Lin, Yuanxiang
TI Accuracy of Susceptibility-Weighted Imaging and Dynamic Susceptibility
   Contrast Magnetic Resonance Imaging for Differentiating High-Grade
   Glioma from Primary Central Nervous System Lymohomas: Meta-Analysis
SO WORLD NEUROSURGERY
LA English
DT Article
DE Glioma; Lymphomas; Meta-analysis
ID DIAGNOSTIC PERFORMANCE; MR PERFUSION; GLIOBLASTOMA; LYMPHOMA; DIFFUSION;
   REVIEWS
AB BACKGROUND AND PURPOSE: It is always a great challenge to distinguish high-grade glioma (HGG) from primary central nervous system lymphoma (PCNSL). We conducted a meta-analysis to assess the performance of dynamic susceptibility contrast (DSC) and susceptibility-weighted imaging (SWI) in differentiating HGGs from PCNSLs.
   METHODS: Heterogeneity and threshold effect were evaluated, and sensitivity, specificity (SPE), and areas under the summary receiver operating characteristic curve (SROC) were calculated.
   RESULTS: Thirteen studies with a total of 704 participants were included in this meta-analysis. For the dynamic susceptibility contrast (DSC) technique, the pooled sensitivity and SPE were 0.94 and 0.84, respectively. The area under the curve (AUC) under the SROC was 0.9595, and the diagnostic odds ratio was 81.880. For the susceptibility weighted imaging (SWI) technique, the pooled sensitivity and SPE were 0.92 and 0.87, respectively. The AUC under the SROC was 0.9608, and the diagnostic odds ratio was 89.774. A Z test showed that no significant difference in AUC values between DSC and SWI (P = 0.97) was observed. In addition, no obvious public bias was observed in both the DSC (P = 0.69) and SWI (P = 0.32) groups.
   CONCLUSIONS: This meta-analysis indicated that both DSC-MRI and SWI have a high and similar level of diagnostic accuracy for differentiating HGGs from PCNSLs.
C1 [Wu, Yangzong; Den, Zhihong] Longyan Second Hosp Fujian, Dept Neurosurg, Longyan, Peoples R China.
   [Lin, Yuanxiang] Fujian Med Univ, Affiliated Hosp 1, Fuzhou, Fujian, Peoples R China.
C3 Fujian Medical University
RP Lin, YX (corresponding author), Fujian Med Univ, Affiliated Hosp 1, Fuzhou, Fujian, Peoples R China.
EM lyx99070@126.com
RI Lu, Rui/KCJ-8212-2024
CR Batchelor T, 2006, J CLIN ONCOL, V24, P1281, DOI 10.1200/JCO.2005.04.8819
   Blasel S, 2013, J NEURO-ONCOL, V114, P127, DOI 10.1007/s11060-013-1161-z
   Deeks JJ, 2005, J CLIN EPIDEMIOL, V58, P882, DOI 10.1016/j.jclinepi.2005.01.016
   Furtner J, 2014, EUR J RADIOL, V83, P806, DOI 10.1016/j.ejrad.2014.01.017
   Glas AS, 2003, J CLIN EPIDEMIOL, V56, P1129, DOI 10.1016/S0895-4356(03)00177-X
   Hakyemez B, 2006, J MAGN RESON IMAGING, V24, P817, DOI 10.1002/jmri.20707
   Higgins JPT, 2003, BMJ-BRIT MED J, V327, P557, DOI 10.1136/bmj.327.7414.557
   Jensen-Kondering U, 2012, NEUROL RES, V34, P984, DOI 10.1179/1743132812Y.0000000105
   Kickingereder P, 2014, RADIOLOGY, V272, P843, DOI 10.1148/radiol.14132740
   Kim HS, 2009, AM J NEURORADIOL, V30, P1574, DOI 10.3174/ajnr.A1635
   Lee IH, 2010, EUR J RADIOL, V76, P48, DOI 10.1016/j.ejrad.2009.05.013
   Leeflang MMG, 2008, ANN INTERN MED, V149, P889, DOI 10.7326/0003-4819-149-12-200812160-00008
   Liao WH, 2009, ACTA RADIOL, V50, P217, DOI 10.1080/02841850802616752
   Luo JQ, 2013, COMMUN STAT-SIMUL C, V42, P1213, DOI 10.1080/03610918.2012.661906
   Ma JH, 2010, AM J NEURORADIOL, V31, P1699, DOI 10.3174/ajnr.A2161
   Murayama K, 2018, MAGN RESON MED SCI, V17, P42, DOI 10.2463/mrms.mp.2016-0113
   Nakajima S, 2015, CLIN IMAG, V39, P390, DOI 10.1016/j.clinimag.2014.12.002
   Omuro A, 2013, JAMA-J AM MED ASSOC, V310, P1842, DOI 10.1001/jama.2013.280319
   Park MJ, 2009, AM J NEURORADIOL, V30, P1402, DOI 10.3174/ajnr.A1593
   Radbruch A, 2013, EUR J RADIOL, V82, P552, DOI 10.1016/j.ejrad.2012.11.002
   Suh CH, 2014, RADIOLOGY, V272, P504, DOI 10.1148/radiol.14131895
   SWETS JA, 1988, SCIENCE, V240, P1285, DOI 10.1126/science.3287615
   Toh CH, 2013, AM J NEURORADIOL, V34, P1145, DOI 10.3174/ajnr.A3383
   Weber MA, 2006, NEUROLOGY, V66, P1899, DOI 10.1212/01.wnl.0000219767.49705.9c
   Whiting PF, 2011, ANN INTERN MED, V155, P529, DOI 10.7326/0003-4819-155-8-201110180-00009
   Xing Z, 2014, CLIN NEURORADIOL, V24, P329, DOI 10.1007/s00062-013-0255-5
   Xu WL, 2017, PLOS ONE, V12, DOI 10.1371/journal.pone.0173430
   Zamora Javier, 2006, BMC Med Res Methodol, V6, P31, DOI 10.1186/1471-2288-6-31
   Zhang H, 2014, EUR J RADIOL, V83, P2181, DOI 10.1016/j.ejrad.2014.09.018
   Zhao C, 2014, AM J NEURORADIOL, V35, P1058, DOI 10.3174/ajnr.A3718
NR 30
TC 3
Z9 4
U1 0
U2 4
PU ELSEVIER SCIENCE INC
PI NEW YORK
PA STE 800, 230 PARK AVE, NEW YORK, NY 10169 USA
SN 1878-8750
EI 1878-8769
J9 WORLD NEUROSURG
JI World Neurosurg.
PD APR
PY 2018
VL 112
BP E617
EP E623
DI 10.1016/j.wneu.2018.01.098
PG 7
WC Clinical Neurology; Surgery
WE Science Citation Index Expanded (SCI-EXPANDED)
SC Neurosciences & Neurology; Surgery
GA GG8FH
UT WOS:000432932700073
PM 29371168
DA 2024-06-03
ER

PT J
AU Bin Naeem, S
   Niazi, F
   Baig, A
   Sadiq, H
   Sattar, M
AF Bin Naeem, Sameen
   Niazi, Farheen
   Baig, Atif
   Sadiq, Hina
   Sattar, Mubbasher
TI Primary CNS Lymphoma vs. Tumefactive Multiple Sclerosis: A Diagnostic
   Challenge
SO JCPSP-JOURNAL OF THE COLLEGE OF PHYSICIANS AND SURGEONS PAKISTAN
LA English
DT Article
DE Primary CNS lymphoma; Diffuse large B cell lypmphoma (DLBCL);
   Tumefactive multiple sclerosis
AB Primary CNS (central nervous system) lymphoma is a rare condition with the incidence of less than 1% of all non-Hodgkin lymphomas (NHLs) and approximately 2% of all primary brain tumours. Diagnosis can be challenging and necessitates brain biopsy for definitive diagnosis. A 41-year male presented with history of impaired cognition, facial asymmetry, visual impairment and left sided body weakness. MRI brain demonstrated multiple enhancing lesions with one larger lesion in right basal ganglia with surrounding oedema and mass effect. These findings suggested the differential diagnoses of tumefactive multiple sclerosis (MS), primary CNS lymphoma (PCNSL) and tuberculosis. The patient had normal CT chest, abdomen and pelvis, normal CSF examination and cytology, negative CSF oligoclonal bands (OCBs) and negative HIV screening. It was impossible to differentiate between tumefactive MS and PCNSL without undertaking brain biopsy. Diffuse large B cell lymphoma (DLBCL) was the final diagnosis. Diagnosing PCNSL can be challenging and brain biopsy should not be delayed for definitive diagnosis and targeted treatment.
C1 [Bin Naeem, Sameen; Baig, Atif; Sadiq, Hina; Sattar, Mubbasher] PAEC Gen Hosp, Dept Med, Islamabad, Pakistan.
   [Niazi, Farheen] PAEC Gen Hosp, Neurol, Islamabad, Pakistan.
C3 Pakistan Atomic Energy Commission; Pakistan Atomic Energy Commission
RP Niazi, F (corresponding author), PAEC Gen Hosp, Islamabad, Pakistan.
EM farheenniazi@gmail.com
RI Niazi, Farheen/AAC-9483-2019
CR Campo E, 2011, BLOOD, V117, P5019, DOI 10.1182/blood-2011-01-293050
   Conforti R, 2016, MEDICINE, V95, DOI 10.1097/MD.0000000000004585
   Ferreri AJM, 2007, CRIT REV ONCOL HEMAT, V63, P257, DOI 10.1016/j.critrevonc.2007.04.012
   Giannini C, 2014, J NEUROPATH EXP NEUR, V73, P478, DOI 10.1097/NEN.0000000000000076
   Lucchinetti CF, 2008, BRAIN, V131, P1759, DOI 10.1093/brain/awn098
   McFarland DC, 2011, BLOOD, V118, P4955
   Önder E, 2015, INT J CLIN EXP PATHO, V8, P7798
NR 7
TC 3
Z9 3
U1 0
U2 7
PU COLL PHYSICIANS & SURGEONS PAKISTAN
PI KARACHI
PA SEVENTH CENTRAL ST, DEFENCE HOUSING AUTHORITY, KARACHI, 75500, PAKISTAN
SN 1022-386X
EI 1681-7168
J9 JCPSP-J COLL PHYSICI
JI JCPSP-J. Coll. Physicians Surg.
PD JAN
PY 2018
VL 28
IS 1
BP 66
EP 68
PG 3
WC Medicine, General & Internal
WE Science Citation Index Expanded (SCI-EXPANDED)
SC General & Internal Medicine
GA FW7WO
UT WOS:000425538400018
PM 29290197
DA 2024-06-03
ER

PT J
AU Fan, N
   Zhang, L
   Xu, X
   Chen, B
   Zhu, C
   Li, P
   Chen, Z
   Ding, TL
   Ma, Y
   Yuan, Y
   Lin, ZG
AF Fan, Ni
   Zhang, Lu
   Xu, Xiaoping
   Chen, Bobin
   Zhu, Chen
   Li, Pei
   Chen, Zi
   Ding, Tianling
   Ma, Yan
   Yuan, Yan
   Lin, Zhiguang
TI Methotrexate plus idarubicin improves outcome of patients with primary
   central nervous system lymphoma
SO ONCOTARGET
LA English
DT Article
DE PCNSL; methotrexate; idarubicin; PFS
ID PRIMARY CNS LYMPHOMA; HIGH-DOSE METHOTREXATE; STEM-CELL TRANSPLANTATION;
   TERM-FOLLOW-UP; 1ST-LINE TREATMENT; ELDERLY-PATIENTS; BRAIN-TUMOR;
   CHEMOTHERAPY REGIMEN; INITIAL TREATMENT; OLDER PATIENTS
AB Primary central nervous system lymphoma (PCNSL) is a rare form of non-Hodgkin lymphoma with poor long-term survival. This study assessed methotrexate (MTX) plus idarubicin (IDA) in treating patients of PCNSL comparing to MTX alone therapy. A total of 100 patients were retrospectively enrolled and subjected to MTX alone (n = 52) and MTX plus IDA (n = 48). The completed response (CR) rate in patients treated with MTX plus IDA was 62.50%, and overall response (OR) rate was 79.17%, which in MTX alone cohort were 42.31% and 63.46% respectively. Median progression-free survival (PFS) of patients treated with MTX plus IDA was significantly better than those treated with MTX alone (18.35 months vs. 8.45months, P = 0.000). The MTX plus IDA regimen exhibited a significantly better control of PCNSL. Further studies would be needed to confirm these results.
C1 [Fan, Ni; Zhang, Lu; Xu, Xiaoping; Chen, Bobin; Zhu, Chen; Li, Pei; Chen, Zi; Ding, Tianling; Ma, Yan; Yuan, Yan; Lin, Zhiguang] Fudan Univ, Huashan Hosp, Dept Hematol, Shanghai, Peoples R China.
C3 Fudan University
RP Xu, X; Chen, B (corresponding author), Fudan Univ, Huashan Hosp, Dept Hematol, Shanghai, Peoples R China.
EM xpxu1111@163.com; bobin_chen@medmail.com.cn
RI MA, YAN/HHN-2912-2022
FU China National Clinical Key Subject Construction Foundation (Oncology
   Department); Chinese Medicine Scientific Research Foundation of Shanghai
   Municipal Commission of Health and Family Planning [2014JP003A]; Science
   and Technology Development Fund of Bao Shan District [13-E-34]; Major
   Program of Science Foundation of Shanghai Municipal Commission of Health
   [201540384]
FX The work was supported by grants from China National Clinical Key
   Subject Construction Foundation (Oncology Department, 2013), Chinese
   Medicine Scientific Research Foundation of Shanghai Municipal Commission
   of Health and Family Planning (Grant No. 2014JP003A), Science and
   Technology Development Fund of Bao Shan District (Grant No. 13-E-34),
   and Major Program of Science Foundation of Shanghai Municipal Commission
   of Health (No. 201540384).
CR Abrey LE, 2005, J CLIN ONCOL, V23, P5034, DOI 10.1200/JCO.2005.13.524
   Abrey LE, 2000, J CLIN ONCOL, V18, P3144, DOI 10.1200/JCO.2000.18.17.3144
   Anthony IC, 2003, BRAIN, V126, P1058, DOI 10.1093/brain/awg118
   Brastianos PK, 2012, HEMATOL ONCOL CLIN N, V26, P897, DOI 10.1016/j.hoc.2012.05.003
   Camilleri-Broët S, 2006, BLOOD, V107, P190, DOI 10.1182/blood-2005-03-1024
   Chamberlain MC, 2010, CURR ONCOL REP, V12, P60, DOI 10.1007/s11912-009-0072-9
   Chen BB, 2013, CHINESE MED J-PEKING, V126, P482, DOI 10.3760/cma.j.issn.0366-6999.20120844
   Correa DD, 2004, NEUROLOGY, V62, P548, DOI 10.1212/01.WNL.0000109673.75316.D8
   Corry J, 1998, INT J RADIAT ONCOL, V41, P615, DOI 10.1016/S0360-3016(97)00571-3
   Crivellari D, 2004, CRIT REV ONCOL HEMAT, V49, P153, DOI 10.1016/S1040-8428(03)00120-3
   DeAngelis LM, 2003, J CLIN ONCOL, V21, P4471, DOI 10.1200/JCO.2003.08.900
   Deckert M, 2011, LEUKEMIA, V25, P1797, DOI 10.1038/leu.2011.169
   Dolecek TA, 2012, NEURO-ONCOLOGY, V14, pv1, DOI 10.1093/neuonc/nos218
   Ferreri AJM, 2006, NEUROLOGY, V66, P1435, DOI 10.1212/01.wnl.0000210464.94122.e1
   Ferreri AJM, 2003, J CLIN ONCOL, V21, P266, DOI 10.1200/JCO.2003.09.139
   Ferreri AJM, 2004, BRIT J CANCER, V90, P353, DOI 10.1038/sj.bjc.6601472
   Ferreri AJM, 2014, NEUROLOGY, V82, P1370, DOI 10.1212/WNL.0000000000000314
   Ferreri AJM, 2009, LANCET, V374, P1512, DOI 10.1016/S0140-6736(09)61416-1
   Freilich RJ, 1996, NEUROLOGY, V46, P435, DOI 10.1212/WNL.46.2.435
   Geffen DB, 2002, ISR MED ASSOC J, V4, P1124
   Ghesquières H, 2010, ANN ONCOL, V21, P842, DOI 10.1093/annonc/mdp529
   Harder H, 2004, NEUROLOGY, V62, P544, DOI 10.1212/WNL.62.4.544
   Hayabuchi N, 1999, INT J RADIAT ONCOL, V44, P265, DOI 10.1016/S0360-3016(98)00564-1
   Hoang-Xuan K, 2003, J CLIN ONCOL, V21, P2726, DOI 10.1200/JCO.2003.11.036
   Ichikawa T, 2014, CLIN NEUROL NEUROSUR, V127, P106, DOI 10.1016/j.clineuro.2014.10.011
   Illerhaus G, 2007, HAEMATOLOGICA, V93, P147, DOI 10.3324/haematol.11771
   Illerhaus G, 2006, J CLIN ONCOL, V24, P3865, DOI 10.1200/JCO.2006.06.2117
   Jalaeikhoo H, 2015, ARCH IRAN MED, V18, P577, DOI 0151809/AIM.006
   Kansara R, 2015, AM J HEMATOL, V90, P1149, DOI 10.1002/ajh.24204
   Kasenda B, 2012, ANN ONCOL, V23, P2670, DOI 10.1093/annonc/mds059
   Kerbauy MN, 2017, RADIOTHER ONCOL, V122, P352, DOI 10.1016/j.radonc.2016.12.033
   Korfel A, 2005, BRIT J HAEMATOL, V128, P177, DOI 10.1111/j.1365-2141.2004.05284.x
   Korfel A, 2013, NAT REV NEUROL, V9, P317, DOI 10.1038/nrneurol.2013.83
   Lai R, 2004, NEUROLOGY, V62, P451, DOI 10.1212/01.WNL.0000106941.51340.A2
   Liu J, 2015, MOL CLIN ONCOL, V3, P949, DOI 10.3892/mco.2015.566
   Ly KI, 2016, ONCOL LETT, V11, P3471, DOI 10.3892/ol.2016.4393
   Mocikova H, 2016, LEUKEMIA LYMPHOMA, V57, P2777, DOI 10.3109/10428194.2016.1167203
   Moreton P, 2004, CANCER CHEMOTH PHARM, V53, P324, DOI 10.1007/s00280-003-0737-2
   Nayak L, 2013, CURR TREAT OPTION ON, V14, P539, DOI 10.1007/s11864-013-0252-6
   New P, 2001, CURR OPIN NEUROL, V14, P725, DOI 10.1097/00019052-200112000-00008
   Norden AD, 2011, J NEURO-ONCOL, V101, P487, DOI 10.1007/s11060-010-0269-7
   Olivier G, 2014, AM J HEMATOL, V89, P1024, DOI 10.1002/ajh.23812
   Olivier G, 2009, BLOOD, V114, P1054
   Omuro AMP, 2005, ARCH NEUROL-CHICAGO, V62, P1595, DOI 10.1001/archneur.62.10.1595
   Omuro A, 2015, BLOOD, V125, P1403, DOI 10.1182/blood-2014-10-604561
   Ponzoni M, 2014, ANN ONCOL, V25, P316, DOI 10.1093/annonc/mdt385
   Preusser M, 2010, PATHOLOGY, V42, P547, DOI 10.3109/00313025.2010.508786
   Provan D., 2009, OXFORD HDB CLIN HAEM
   Qian LR, 2016, ONCOTARGET, V7, P25783, DOI 10.18632/oncotarget.8370
   Reni M, 1997, ANN ONCOL, V8, P227, DOI 10.1023/A:1008201717089
   Ricard D, 2008, REV NEUROL-FRANCE, V164, P575, DOI 10.1016/j.neurol.2008.03.014
   Roth P, 2014, CURR TREAT OPTION NE, V16, DOI 10.1007/s11940-013-0277-y
   Roth P, 2012, EXPERT REV ANTICANC, V12, P623, DOI [10.1586/ERA.12.36, 10.1586/era.12.36]
   Rubenstein JL, 2010, BLOOD, V116, P335, DOI 10.1182/blood.V116.21.763.763
   Schorb E, 2016, BMC CANCER, V16, DOI 10.1186/s12885-016-2311-4
   Shah GD, 2005, HEMATOL ONCOL CLIN N, V19, P611, DOI 10.1016/j.hoc.2005.05.002
   Song MK, 2011, J NEURO-ONCOL, V104, P825, DOI 10.1007/s11060-011-0555-z
   Taoka K, 2010, INT J HEMATOL, V92, P617, DOI 10.1007/s12185-010-0703-9
   Thiel E, 2010, LANCET ONCOL, V11, P1036, DOI 10.1016/S1470-2045(10)70229-1
   Vardiman JW., 2008, WHO CLASSIFICATION T
   Vigliotti Maria Luigia, 2004, Hematol J, V5, P453, DOI 10.1038/sj.thj.6200405
   Villano JL, 2011, BRIT J CANCER, V105, P1414, DOI 10.1038/bjc.2011.357
   Wang XX, 2014, LEUKEMIA LYMPHOMA, V55, P2497, DOI 10.3109/10428194.2014.889823
   Yamanaka R, 2008, JPN J CLIN ONCOL, V38, P373, DOI 10.1093/jjco/hyn027
   Yilmaz M, 2008, HEMATOLOGY, V13, P107, DOI 10.1179/102453308X315870
NR 65
TC 3
Z9 3
U1 0
U2 6
PU IMPACT JOURNALS LLC
PI ORCHARD PARK
PA 6666 E QUAKER ST, STE 1, ORCHARD PARK, NY 14127 USA
EI 1949-2553
J9 ONCOTARGET
JI Oncotarget
PD AUG 8
PY 2017
VL 8
IS 32
BP 53701
EP 53713
DI 10.18632/oncotarget.15899
PG 13
WC Oncology; Cell Biology
WE Science Citation Index Expanded (SCI-EXPANDED)
SC Oncology; Cell Biology
GA FC8XE
UT WOS:000407124100137
PM 28881844
OA Green Published, gold
DA 2024-06-03
ER

PT J
AU Szczepanek, D
   Wasik-Szczepanek, E
   Stoma, F
   Sokolowska, B
   Trojanowski, T
AF Szczepanek, Dariusz
   Wasik-Szczepanek, Ewa
   Stoma, Filip
   Sokolowska, Bozena
   Trojanowski, Tomasz
TI Primary central nervous system lymphoma as a neurosurgical problem
SO NEUROLOGIA I NEUROCHIRURGIA POLSKA
LA English
DT Review
DE Primary central nervous system; lymphoma; Stereotactic biopsy;
   Radiosurgery
ID PRIMARY CNS LYMPHOMA; INTRACEREBRAL MALIGNANT-LYMPHOMA; HIGH-DOSE
   METHOTREXATE; NON-HODGKINS-LYMPHOMA; LONG-TERM SURVIVAL; STEREOTACTIC
   RADIOSURGERY; RADIATION-THERAPY; BRAIN; GLUCOCORTICOIDS; RADIOTHERAPY
AB Primary central nervous system lymphoma (PCNSL) comprises around 3-5% of primary central nervous system (CNS) tumours and around 1% of all non-Hodgkin lymphoma (NHL). Diffuse large B-cell lymphoma (DLBCL) is the most common histological type. High effectiveness of chemo- and radiotherapy for PCNSL regrettably does not eliminate significant risks of recurrence for CNS tumours. That results in higher interest in other treatment options, including surgical procedures. PCNSL remains in the scope of interest for many specialists and neurosurgeons seem to play a more important role. (C) 2017 Polish Neurological Society. Published by Elsevier Sp. z o.o. All rights reserved.
C1 [Szczepanek, Dariusz; Stoma, Filip; Trojanowski, Tomasz] Med Univ Lublin, Dept Neurosurg & Paediat Neurosurg, Ul Jaczewskiego 8, PL-20954 Lublin, Poland.
   [Wasik-Szczepanek, Ewa; Sokolowska, Bozena] Med Univ Lublin, Dept Haematooncol & Bone Marrow Transplantat, Lublin, Poland.
C3 Medical University of Lublin; Medical University of Lublin
RP Szczepanek, D (corresponding author), Med Univ Lublin, Dept Neurosurg & Paediat Neurosurg, Ul Jaczewskiego 8, PL-20954 Lublin, Poland.
EM dariuszszczepanek@umlub.pl
RI Stoma, Filip/AHD-8817-2022
OI Szczepanek, Dariusz/0000-0002-4153-6800; wasik-szczepanek,
   ewa/0000-0002-9715-3745; Trojanowski, Tomasz/0000-0002-4914-1838;
   Sokolowska, Bozena/0000-0002-3899-6347; Sokolowska,
   Bozena/0000-0002-8676-6853
CR Abrey LE, 1998, J CLIN ONCOL, V16, P859, DOI 10.1200/JCO.1998.16.3.859
   Alexander E, 1998, SEMIN SURG ONCOL, V14, P43
   Baraniskin A, 2011, BLOOD, V117, P3140, DOI 10.1182/blood-2010-09-308684
   Bataille B, 2000, J NEUROSURG, V92, P261, DOI 10.3171/jns.2000.92.2.0261
   Batchelor TT, 2011, NEUROLOGY, V76, P929, DOI 10.1212/WNL.0b013e31820f2d94
   Bessell EM, 2007, EUR J CANCER, V43, P1141, DOI 10.1016/j.ejca.2006.12.011
   Bokstein F, 2002, LEUKEMIA LYMPHOMA, V43, P587, DOI 10.1080/10428190290012092
   Camilleri-Broët S, 2006, BLOOD, V107, P190, DOI 10.1182/blood-2005-03-1024
   DAVIES KG, 1994, BRIT J NEUROSURG, V8, P487, DOI 10.3109/02688699408995120
   DEANGELIS LM, 1990, NEUROLOGY, V40, P80, DOI 10.1212/WNL.40.1.80
   del Rio MS, 2009, ONCOLOGIST, V14, P526, DOI 10.1634/theoncologist.2008-0236
   Harris NL, 2001, PATHOLOGY GENETICS T, P119
   Herrlinger U, 1996, EUR NEUROL, V36, P241, DOI 10.1159/000117261
   Hirono S, 2015, J NEURO-ONCOL, V123, P237, DOI 10.1007/s11060-015-1786-1
   Holdhoff M, 2014, ONCOLOGY-NY, V28, P641
   Hudes RS, 1999, INT J RADIAT ONCOL, V43, P293, DOI 10.1016/S0360-3016(98)00416-7
   Kenai H, 2006, J NEUROSURG, V105, P133, DOI 10.3171/sup.2006.105.7.133
   Kumar R, 2014, NEUROONCOLOGY
   Lister Andrew, 2002, Hematology Am Soc Hematol Educ Program, P283
   Lu JQ, 2015, WORLD NEUROSURG, V88, P692
   Mathew BS, 2006, CANCER-AM CANCER SOC, V106, P383, DOI 10.1002/cncr.21583
   MIYASHITA T, 1992, CANCER RES, V52, P5407
   MOALLI PA, 1994, LEUKEMIA LYMPHOMA, V15, P363, DOI 10.3109/10428199409049738
   NELSON DF, 1992, INT J RADIAT ONCOL, V23, P9, DOI 10.1016/0360-3016(92)90538-S
   Olson JE, 2002, CANCER, V95, P1504, DOI 10.1002/cncr.10851
   Omuro AMP, 2012, HAND CLINIC, V105, P887, DOI 10.1016/B978-0-444-53502-3.00030-6
   Önder E, 2015, INT J CLIN EXP PATHO, V8, P7798
   Patrick LB, 2015, CURR ONCOL REP, V17, DOI 10.1007/s11912-015-0483-8
   Pels H, 2003, J CLIN ONCOL, V21, P4489, DOI 10.1200/JCO.2003.04.056
   Pfreundschuh M, 2008, LANCET ONCOL, V9, P105, DOI 10.1016/S1470-2045(08)70002-0
   Reni M, 1997, ANN ONCOL, V8, P227, DOI 10.1023/A:1008201717089
   Rubenstein JL, 2013, BLOOD, V121, P745, DOI 10.1182/blood-2012-07-440974
   Rubenstein JL, 2003, BLOOD, V101, P466, DOI 10.1182/blood-2002-06-1636
   Sakamoto M, 2006, J NEURO-ONCOL, V77, P53, DOI 10.1007/s11060-005-7698-8
   Sonstein W, 1998, MED ONCOL, V15, P61, DOI 10.1007/BF02787347
   Spych M, 2007, ONCOL CLIN PRACT, V3, P135
   Stafford SL, 2000, CANCER-AM CANCER SOC, V88, P870, DOI 10.1002/(SICI)1097-0142(20000215)88:4<870::AID-CNCR18>3.0.CO;2-I
   Szczepanek Dariusz, 2012, Acta Haematologica Polonica, V43, P192
   Tang YZ, 2011, CLIN RADIOL, V66, P768, DOI 10.1016/j.crad.2011.03.006
   Toh CH, 2013, AM J NEURORADIOL, V34, P1145, DOI 10.3174/ajnr.A3383
   TOMLINSON FH, 1995, J NEUROSURG, V82, P558, DOI 10.3171/jns.1995.82.4.0558
   TRAPELLA G, 1988, ITAL J NEUROL SCI, V9, P275, DOI 10.1007/BF02334053
   Varlotto JM, 2003, INT J RADIAT ONCOL, V57, P452, DOI 10.1016/S0360-3016(03)00568-6
   Weller M, 1999, J NEURO-ONCOL, V43, P237, DOI 10.1023/A:1006254518848
   Weller M, 2012, NEURO-ONCOLOGY, V14, P1481, DOI 10.1093/neuonc/nos159
   Yamaguchi S, 2015, ACTA NEUROCHIR, V157, P187, DOI 10.1007/s00701-014-2290-7
NR 46
TC 3
Z9 3
U1 0
U2 3
PU VIA MEDICA
PI GDANSK
PA UL SWIETOKRZYSKA 73, 80-180 GDANSK, POLAND
SN 0028-3843
EI 1897-4260
J9 NEUROL NEUROCHIR POL
JI Neurol. Neurochir. Pol.
PD JUL-AUG
PY 2017
VL 51
IS 4
BP 319
EP 323
DI 10.1016/j.pjnns.2017.04.004
PG 5
WC Clinical Neurology
WE Science Citation Index Expanded (SCI-EXPANDED)
SC Neurosciences & Neurology
GA FM6MW
UT WOS:000415168300007
PM 28476199
OA Green Published
DA 2024-06-03
ER

PT J
AU Takahashi, Y
   Sawada, T
   Akahane, T
   Kawase, Y
   Ikeda, H
   Makino, K
   Nakamura, H
   Hide, T
   Yano, S
   Hashimoto, N
   Kamada, H
AF Takahashi, Yoshinobu
   Sawada, Takahiro
   Akahane, Toshiaki
   Kawase, Yumiko
   Ikeda, Hidetoshi
   Makino, Keishi
   Nakamura, Hideo
   Hide, Takuichiro
   Yano, Shigetoshi
   Hashimoto, Naoya
   Kamada, Hajime
TI Monocyte chemoattractant protein 1 expression and proliferation in
   primary central nervous system lymphoma
SO ONCOLOGY LETTERS
LA English
DT Article
DE primary central nervous system lymphoma; monocyte chemoattractant
   protein 1; autocrine; proliferation
ID TUMOR-ASSOCIATED MACROPHAGES; B-CELL LYMPHOMA; HODGKIN-LYMPHOMA; HUMAN
   GLIOMA; PROGRESSION; CANCER; INFILTRATION; ACTIVATION; PROGNOSIS;
   SURVIVAL
AB Whether the poor prognosis of primary central nervous system lymphoma (PCNSL) compared with systemic diffuse large B cell lymphoma (DLBCL) is attributable to the immune privilege of the intracerebral location or to intrinsic differences in the biological characteristics of two types of lymphoma remains unclear. Monocyte chemoattractant protein 1 (MCP-1) is essential to support tumor cell survival and growth, and the present study aimed to compare MCP-1 expression in PCNSL and peripheral DLBCL. The present study included 19 patients with PCNSL and 16 patients with DLBCL, all of whom had tissue diagnosis and lymphoma tissue samples available for analysis. Histology included immunohistochemistry using antibodies against a panel of lymphoma markers, antibodies specific to MCP-1, and antibodies specific to tumor-associated macrophages. MCP-1 expression was quantified using immunostaining scoring. RNA extraction and reverse transcription-quantitative polymerase chain reaction were used to determine MCP-1 mRNA expression. In addition, a human brain-derived lymphoma cell line, HKBML, was stimulated with MCP-1 and cell proliferation was measured by 5-bromo-2'-deoxyuridine incorporation. The expression levels of MCP-1 mRNA and MCP-1 protein were significantly increased in PCNSL compared with peripheral DLBCL. MCP-1 induced tyrosine phosphorylation of mitogen-activated protein kinase in HKBML cells, as analyzed by western blotting. The results of the present study indicated that MCP-1 expression in PCNSL promoted cell proliferation in an autocrine manner.
C1 [Takahashi, Yoshinobu; Kamada, Hajime] Hokuto Hosp, Dept Neurosurg, 7-5 Inada, Obihiro, Hokkaido 0800033, Japan.
   [Takahashi, Yoshinobu; Sawada, Takahiro; Kawase, Yumiko] Hokuto Hosp, Dept Canc Biol & Genet, Obihiro, Hokkaido 0800033, Japan.
   [Akahane, Toshiaki] Hokuto Hosp, Dept Pathol, Obihiro, Hokkaido 0800033, Japan.
   [Ikeda, Hidetoshi] Osaka City Gen Hosp, Dept Neurosurg, Osaka 5340021, Japan.
   [Makino, Keishi; Nakamura, Hideo; Hide, Takuichiro; Yano, Shigetoshi] Kumamoto Univ, Grad Sch Med Sci, Dept Neurosurg, Kumamoto 8608556, Japan.
   [Hashimoto, Naoya] Kyoto Prefectural Univ Med, Dept Neurosurg, Kyoto 6028566, Japan.
C3 Osaka City General Hospital; Kumamoto University; Kyoto Prefectural
   University of Medicine
RP Takahashi, Y (corresponding author), Hokuto Hosp, Dept Neurosurg, 7-5 Inada, Obihiro, Hokkaido 0800033, Japan.
EM yosinobu@hokuto7.or.jp
CR Balkwill F, 2001, LANCET, V357, P539, DOI 10.1016/S0140-6736(00)04046-0
   Bingle L, 2002, J PATHOL, V196, P254, DOI 10.1002/path.1027
   Cai QC, 2012, MED ONCOL, V29, P2317, DOI 10.1007/s12032-011-0123-6
   Conti I, 2004, SEMIN CANCER BIOL, V14, P149, DOI 10.1016/j.semcancer.2003.10.009
   Ding P, 2014, CELL BIOCHEM BIOPHYS, V70, P1625, DOI 10.1007/s12013-014-0105-3
   Fujiwara T, 2011, AM J PATHOL, V179, P1157, DOI 10.1016/j.ajpath.2011.05.034
   Hasselblom S, 2008, PATHOL INT, V58, P529, DOI 10.1111/j.1440-1827.2008.02268.x
   Jiménez-Sainz MC, 2003, MOL PHARMACOL, V64, P773, DOI 10.1124/mol.64.3.773
   Johnson Z, 2004, BIOCHEM SOC T, V32, P366, DOI 10.1042/BST0320366
   Kitai R, 2007, MED MOL MORPHOL, V40, P18, DOI 10.1007/s00795-006-0350-7
   Komohara Y, 2014, CANCER SCI, V105, P1, DOI 10.1111/cas.12314
   Komohara Y, 2013, CANCER SCI, V104, P945, DOI 10.1111/cas.12167
   Komohara Y, 2012, CANCER SCI, V103, P2165, DOI 10.1111/cas.12015
   Komohara Y, 2011, J CLIN EXP HEMATOP, V51, P93, DOI 10.3960/jslrt.51.93
   Komohara Y, 2011, CANCER SCI, V102, P1424, DOI 10.1111/j.1349-7006.2011.01945.x
   Livak KJ, 2001, METHODS, V25, P402, DOI 10.1006/meth.2001.1262
   Loberg RD, 2006, NEOPLASIA, V8, P578, DOI 10.1593/neo.06280
   Mantovani A, 2002, TRENDS IMMUNOL, V23, P549, DOI 10.1016/S1471-4906(02)02302-5
   Mellado M, 1998, J IMMUNOL, V161, P805
   Olson JE, 2002, CANCER, V95, P1504, DOI 10.1002/cncr.10851
   Pollard JW, 2004, NAT REV CANCER, V4, P71, DOI 10.1038/nrc1256
   Prodduturi P, 2012, CLIN MED INSIGHTS-ON, V6, DOI 10.4137/CMO.S7752
   Sasayama T, 2016, BRAIN PATHOL, V26, P479, DOI 10.1111/bpa.12318
   Steidl C, 2010, NEW ENGL J MED, V362, P875, DOI 10.1056/NEJMoa0905680
   Takayama H, 2009, J UROLOGY, V181, P1894, DOI 10.1016/j.juro.2008.11.090
   Tan KL, 2012, BLOOD, V120, P3280, DOI 10.1182/blood-2012-04-421057
   Wada N, 2012, HISTOPATHOLOGY, V60, P313, DOI 10.1111/j.1365-2559.2011.04096.x
   Yao HH, 2009, J NEUROSCI, V29, P1657, DOI 10.1523/JNEUROSCI.2781-08.2009
NR 28
TC 3
Z9 3
U1 0
U2 3
PU SPANDIDOS PUBL LTD
PI ATHENS
PA POB 18179, ATHENS, 116 10, GREECE
SN 1792-1074
EI 1792-1082
J9 ONCOL LETT
JI Oncol. Lett.
PD JUL
PY 2017
VL 14
IS 1
BP 264
EP 270
DI 10.3892/ol.2017.6122
PN A
PG 7
WC Oncology
WE Science Citation Index Expanded (SCI-EXPANDED)
SC Oncology
GA FA7RX
UT WOS:000405645700037
PM 28693163
OA Green Published, Green Submitted, gold
DA 2024-06-03
ER

PT J
AU Igala, M
AF Igala, Marielle
TI Unusual relapse of primary central nervous system lymphoma
SO SPRINGERPLUS
LA English
DT Article
DE Primary central nervous system; Lymphoma; Liver; Relapse
ID PRIMARY CNS LYMPHOMA; RITUXIMAB; PATIENT
AB Primary central nervous system lymphoma (PCNSL) is a rare disease which accounts for 1-2 % of non-Hodgkin lymphoma and 3-5 % of primary brain tumor lesions. PCNSL of an immunocompetent patient is an uncommon disease, it is estimated at 4 % of new diagnoses of CNS tumors. The prognosis of PCNSL is poor compared to other extranodal lymphomas, with a 5-year survival estimated between 20 and 40 %. PCNSL relapse occurs either in the original site but still confined to the CNS or exceptionally outside it. Brain magnetic resonance imaging, although not allowing a clear distinction between primary lesions and secondary brain lymphoma is of paramount importance not only for diagnosis but also for monitoring the patient. This manuscript report the case of a patient in whom the PCNSL has relapsed in the cervical spinal cord and also in the liver.
C1 [Igala, Marielle] Ctr Hosp Univ Casablanca, Dept Hematol, Hop 20 Aout, Casablanca, Morocco.
C3 Hassan II University of Casablanca; Ibn Rochd University Hospital Center
   of Casablanca
RP Igala, M (corresponding author), Ctr Hosp Univ Casablanca, Dept Hematol, Hop 20 Aout, Casablanca, Morocco.
EM marieligalase@yahoo.fr
CR Abrey LE, 2005, J CLIN ONCOL, V23, P5034, DOI 10.1200/JCO.2005.13.524
   del Rio MS, 2009, ONCOLOGIST, V14, P526, DOI 10.1634/theoncologist.2008-0236
   Ferreri AJM, 2002, NEUROLOGY, V58, P1513, DOI 10.1212/WNL.58.10.1513
   Ghesquieres H, 2009, EMC HEMATOL, V13
   Hong SJ, 2009, YONSEI MED J, V50, P280, DOI 10.3349/ymj.2009.50.2.280
   Jahnke K, 2006, J NEURO-ONCOL, V80, P159, DOI 10.1007/s11060-006-9165-6
   Mohile NA, 2008, NEURO-ONCOLOGY, V10, P223, DOI 10.1215/15228517-2007-061
   ONEILL BP, 1995, J NEURO-ONCOL, V25, P67, DOI 10.1007/BF01054724
   Pels H, 2002, J NEURO-ONCOL, V59, P213, DOI 10.1023/A:1019999830455
   Rei M, 2001, ANN HEMATOL, V80, P113
   Reni M, 2007, BRIT J CANCER, V96, P864, DOI 10.1038/sj.bjc.6603660
   Schulz H, 2004, HAEMATOLOGICA, V89, P753
   Senocak E, 2006, EUR J RADIOL, V10, P4681
   Watanabe Naoko, 2005, Int J Clin Oncol, V10, P357, DOI 10.1007/s10147-005-0496-7
NR 14
TC 3
Z9 5
U1 0
U2 3
PU SPRINGER INTERNATIONAL PUBLISHING AG
PI CHAM
PA GEWERBESTRASSE 11, CHAM, CH-6330, SWITZERLAND
SN 2193-1801
J9 SPRINGERPLUS
JI SpringerPlus
PD MAR 9
PY 2016
VL 5
AR 301
DI 10.1186/s40064-016-1926-x
PG 4
WC Multidisciplinary Sciences
WE Science Citation Index Expanded (SCI-EXPANDED)
SC Science & Technology - Other Topics
GA DI0XS
UT WOS:000373221200003
PM 27066337
OA Green Published, gold
DA 2024-06-03
ER

PT J
AU Korfel, A
   Schlegel, U
AF Korfel, A.
   Schlegel, U.
TI Primary CNS lymphoma. Progress in the diagnostics and therapy
SO NERVENARZT
LA German
DT Article
DE Cerebrospinal fluid diagnostics; High-dose chemotherapy; Targeted
   therapy; Checkpoint inhibitors; Delayed neurotoxicity
ID WHOLE-BRAIN RADIOTHERAPY; HIGH-DOSE METHOTREXATE; CHEMOTHERAPY;
   RITUXIMAB
AB Background. Some important knowledge has recently been gained on primary central nervous system lymphomas (PCNSL) despite its rarity.
   Goal. This article summarizes the most relevant progress in the diagnostics and therapy of PCNSL and discusses future directions.
   Material and methods. Reference articles in the English language literature were studied with respect to future approaches in PCNSL.
   Results. New diagnostic methods in cerebrospinal fluid have been developed to facilitate lymphoma diagnosis; however, their value still has to be validated. A better immunohistological and molecular characterization of PCNSL will probably result in identification of new therapeutic targets. The only phase III trial for PCNSL completed so far did not demonstrate a survival advantage with whole brain irradiation after high-dose methotrexate (HDMTX)-based chemotherapy as compared to chemotherapy alone. The optimal primary chemotherapy has not yet been established due to a lack of results from randomized trials. Non-comparative studies suggest a superiority of combined polychemotherapy over HDMTX monotherapy. Future therapeutic developments are directed towards consolidation of HDMTX-based induction chemotherapy with noncross-resistant conventional chemotherapy or high-dose chemotherapy with autologous stem cell transplantation. An important goal of all therapies for PCNSL is to avoid delayed neurotoxicity. Discussion. Further improvement of diagnostics and well-designed comparative studies, including new drugs when possible are still needed to define the optimal management of this still frequently prognostically unfavorable disease.
C1 [Korfel, A.] Charite, Med Klin Schwerpunkt Hamatol Onkol & Tumorimmunol, D-12200 Berlin, Germany.
   [Schlegel, U.] Ruhr Univ Bochum, Inst Neurol, Knappschaftskrankenhaus, Bochum, Germany.
C3 Free University of Berlin; Humboldt University of Berlin; Charite
   Universitatsmedizin Berlin; Ruhr University Bochum
RP Korfel, A (corresponding author), Charite, Med Klin Schwerpunkt Hamatol Onkol & Tumorimmunol, Hindenburgdamm 30, D-12200 Berlin, Germany.
EM agnieszka.korfel@charite.de
CR Berghoff AS, 2014, CLIN NEUROPATHOL, V33, P42, DOI 10.5414/NP300698
   CBTRUS, 2012, NEURO ONCOL S4, V16, P1
   Correa DD, 2012, NEURO-ONCOLOGY, V14, P101, DOI 10.1093/neuonc/nor186
   Doolittle ND, 2013, NEUROLOGY, V81, P84, DOI 10.1212/WNL.0b013e318297eeba
   Ferreri AJM, 2009, LANCET, V374, P1512, DOI 10.1016/S0140-6736(09)61416-1
   Houillier C, 2015, NEUROLOGY, V84, P325, DOI 10.1212/WNL.0000000000001158
   Illerhaus G, 2012, ASH M 8 11 12 ATL
   Juergens A, 2010, ANN NEUROL, V67, P182, DOI 10.1002/ana.21824
   Kiewe P, 2014, ONCOL RES TREAT S5, V37
   Korfel A, 2012, ANN ONCOL, V23, P2374, DOI 10.1093/annonc/mdr627
   Li ZM, 2013, PLOS ONE, V8, DOI 10.1371/journal.pone.0071754
   Mössner E, 2010, BLOOD, V115, P4393, DOI 10.1182/blood-2009-06-225979
   Morris PG, 2013, J CLIN ONCOL, V31, P3971, DOI 10.1200/JCO.2013.50.4910
   Motomura K, 2011, LEUKEMIA LYMPHOMA, V52, P2069, DOI 10.3109/10428194.2011.596967
   Omuro AMP, 2005, ARCH NEUROL-CHICAGO, V62, P1595, DOI 10.1001/archneur.62.10.1595
   Omuro A, 2015, BLOOD, V125, P1403, DOI 10.1182/blood-2014-10-604561
   Ponzoni M, 2014, ANN ONCOL, V25, P316, DOI 10.1093/annonc/mdt385
   Rubenstein JL, 2013, J CLIN ONCOL, V31, P3061, DOI 10.1200/JCO.2012.46.9957
   Rubenstein JL, 2013, BLOOD, V121, P4740, DOI 10.1182/blood-2013-01-476333
   Rubenstein JL, 2003, BLOOD, V101, P466, DOI 10.1182/blood-2002-06-1636
   Thiel E, 2010, LANCET ONCOL, V11, P1036, DOI 10.1016/S1470-2045(10)70229-1
   Weller M, 2012, NEURO-ONCOLOGY, V14, P1481, DOI 10.1093/neuonc/nos159
NR 22
TC 3
Z9 4
U1 0
U2 3
PU SPRINGER
PI NEW YORK
PA 233 SPRING ST, NEW YORK, NY 10013 USA
SN 0028-2804
EI 1433-0407
J9 NERVENARZT
JI Nervenarzt
PD JUN
PY 2015
VL 86
IS 6
BP 710
EP +
DI 10.1007/s00115-014-4227-z
PG 5
WC Clinical Neurology; Psychiatry
WE Science Citation Index Expanded (SCI-EXPANDED)
SC Neurosciences & Neurology; Psychiatry
GA CM3GF
UT WOS:000357569300006
PM 26013534
DA 2024-06-03
ER

PT J
AU Ungur, R
   Tempescul, A
   Berthou, C
   Bagacean, C
   Radeanu, D
   Muresan, A
   Zdrenghea, M
AF Ungur, Rodica
   Tempescul, Adrian
   Berthou, Christian
   Bagacean, Cristina
   Radeanu, Doinel
   Muresan, Adriana
   Zdrenghea, Mihnea
TI ESHAP chemotherapy is efficient in refractory/relapsed primary central
   nervous system lymphoma: report of four cases
SO ONCOTARGETS AND THERAPY
LA English
DT Article
DE cerebral lymphoma; PCNSL; refractory; relapsed; platinum
ID NON-HODGKINS-LYMPHOMA; PRIMARY CNS LYMPHOMA; INTENSIVE CHEMOTHERAPY;
   YOUNG
AB Primary central nervous system non-Hodgkin's lymphoma is a rare presentation, almost always of diffuse large B-cell type. Although there is no consensus regarding therapy for this condition, induction regimens are based on high-dose methotrexate and consolidation whole-brain radiotherapy, or, more preferred recently, blood-brain barrier penetrating drugs such as etoposide, cytarabine, and alkylating agents like temozolomide, ifosfamide, and lomustine. We present here four cases of relapsed/refractory primary central nervous system lymphoma treated with ESHAP (etoposide, solumedrol, high-dose cytarabine, and platinum) chemotherapy to complete remission, with the eligible patients proceeding to autologous transplantation. We want to draw attention to this interesting, relatively well tolerated, underused therapeutic option, in a setting where treatment options are scarce and evidence-based recommendations are lacking.
C1 [Ungur, Rodica; Bagacean, Cristina; Radeanu, Doinel; Muresan, Adriana; Zdrenghea, Mihnea] Iuliu Hatieganu Univ Med & Pharm Cluj, Dept Hematol, Cluj Napoca, Romania.
   [Ungur, Rodica; Bagacean, Cristina; Zdrenghea, Mihnea] Ion Chiricuta Oncol Inst, Dept Hematol, Cluj Napoca 400124, Romania.
   [Tempescul, Adrian; Berthou, Christian] Brest Teaching Hosp, Inst Cancerol & Hematol, Dept Clin Hematol, Brest, France.
C3 Iuliu Hatieganu University of Medicine & Pharmacy; Oncology Institute
   Prof. Dr. Ion Chiricuta; CHU Brest
RP Zdrenghea, M (corresponding author), Ion Chiricuta Oncol Inst, Dept Hematol, 73 21 Decembrie Blvd, Cluj Napoca 400124, Romania.
EM mzdrenghea@umfcluj.ro
RI Ana, Rodica/AAW-1422-2020; Ungur, Rodica Ana/GRR-2412-2022; radeanu,
   doinel/AAB-4943-2022; Zdrenghea, Mihnea/V-3373-2019
OI Zdrenghea, Mihnea/0000-0002-9461-987X
FU European Social Fund, Human Resources Development Operational Program
   [POSDRU/159/1.5/S/138776]; CNCS-UEFISCDI [PN-II-RU-PD-2011-3-0277];
   University of Medicine and Pharmacy Cluj [1494/2014]
FX Dr R Ungur acknowledges support under the frame of European Social Fund,
   Human Resources Development Operational Program 2007-2013, Project No.
   POSDRU/159/1.5/S/138776, Drs Zdrenghea and Bagacean from Grant
   CNCS-UEFISCDI, Project Number PN-II-RU-PD-2011-3-0277, and Dr Zdrenghea
   from Grant 1494/2014 from the University of Medicine and Pharmacy Cluj.
   The sponsors had no involvement in the collection, analysis and
   interpretation of data, in the writing of the manuscript, and in the
   decision to submit the manuscript for publication.
CR Avilés A, 2010, CL LYMPH MYELOM LEUK, V10, P125, DOI 10.3816/CLML.2010.n.017
   del Rio MS, 2011, J NEURO-ONCOL, V105, P409, DOI 10.1007/s11060-011-0608-3
   del Rio MS, 2009, ONCOLOGIST, V14, P526, DOI 10.1634/theoncologist.2008-0236
   Fouladi M, 2009, CANCER, V115, P3243, DOI 10.1002/cncr.24362
   Montesinos-Rongen M, 2009, BLOOD, V113, P7, DOI 10.1182/blood-2008-04-149005
   Muldoon LL, 2007, J CLIN ONCOL, V25, P2295, DOI 10.1200/JCO.2006.09.9861
   O'Neill BP, 2013, AM J HEMATOL, V88, P997, DOI 10.1002/ajh.23551
   Olson JE, 2002, CANCER, V95, P1504, DOI 10.1002/cncr.10851
   Rubenstein JL, 2013, BLOOD, V122, P2318, DOI 10.1182/blood-2013-06-453084
   Soussain C, 1999, LEUKEMIA LYMPHOMA, V33, P543, DOI 10.3109/10428199909058458
   Soussain C, 2008, J CLIN ONCOL, V26, P2512, DOI 10.1200/JCO.2007.13.5533
   VELASQUEZ WS, 1994, J CLIN ONCOL, V12, P1169, DOI 10.1200/JCO.1994.12.6.1169
   Villano JL, 2011, BRIT J CANCER, V105, P1414, DOI 10.1038/bjc.2011.357
NR 13
TC 3
Z9 3
U1 0
U2 9
PU DOVE MEDICAL PRESS LTD
PI ALBANY
PA PO BOX 300-008, ALBANY, AUCKLAND 0752, NEW ZEALAND
SN 1178-6930
J9 ONCOTARGETS THER
JI OncoTargets Ther.
PY 2015
VL 8
BP 2771
EP 2773
DI 10.2147/OTT.S89358
PG 3
WC Biotechnology & Applied Microbiology; Oncology
WE Science Citation Index Expanded (SCI-EXPANDED)
SC Biotechnology & Applied Microbiology; Oncology
GA CS7VE
UT WOS:000362294200001
PM 26491351
OA Green Published, Green Submitted, gold
DA 2024-06-03
ER

PT J
AU Wang, J
   Pulido, JS
   O'Neill, BP
   Johnston, PB
AF Wang, Jun
   Pulido, Jose S.
   O'Neill, Brian Patrick
   Johnston, Patrick B.
TI Second malignancies in patients with primary central nervous system
   lymphoma
SO NEURO-ONCOLOGY
LA English
DT Article
DE primary central nervous lymphoma; second malignancies
ID NON-HODGKINS-LYMPHOMA; NONMELANOMA SKIN-CANCER; SQUAMOUS-CELL CARCINOMA;
   PRIMARY CNS LYMPHOMA; RISK-FACTORS; SECONDARY MALIGNANCIES; PRIMARY
   NEOPLASMS; ASSOCIATION; COHORT; TRANSPLANTATION
AB Background. Primary central nervous system lymphoma (PCNSL) is a rare extranodal lymphoma with distinctive biological behaviors. The evolving treatment of PCNSL has greatly improved the outcome for patients with this disease and has stimulated interest in second malignancies (SMs) in patients diagnosed with PCNSL.
   Methods. The records of 129 cases of PCNSL at Mayo Clinic, diagnosed between January 1, 1988, and November 26, 2012, were reviewed. Data on clinical characteristics, laboratory parameters, treatments, outcomes, and SMs were collected. The mean follow- up time was 44.8 months (range, 0.5-240 months; median, 28.0 months).
   Results. Altogether, 28 cases with 30 (23.26%) SMs were identified. Twenty (15.50%) patients had prior or synchronous SM. Ten (7.76%) patients developed a subsequent primary cancer after PCNSL. The most common sites of prior or synchronous SMs were prostate (4/20), skin (4/20), and gastrointestinal (3/20). The most common site of the subsequent SM was skin (4/10). Two cases were identified with both prior SM and subsequent SM.
   Conclusions. Second malignancies in cases with PCNSL were not uncommon and occurred in nearly a quarter of our cohort. Non-melanoma skin cancers were frequently seen. Therefore, screening for SMs should also be considered in long-term follow-up of patients with PCNSL. In addition, the high incidence of subsequent cancer, synchronous cancer, and frequently seen non-melanoma skin cancers may all indicate an immunosuppressed state in patients with PCNSL.
C1 [Wang, Jun] First Peoples Hosp Changde, Dept Hematol, Changde, Peoples R China.
   [Pulido, Jose S.] Mayo Clin, Dept Ophthalmol, Rochester, MN 55905 USA.
   [O'Neill, Brian Patrick] Mayo Clin, Dept Neurol, Rochester, MN 55905 USA.
   [Johnston, Patrick B.] Mayo Clin, Div Hematol, Rochester, MN 55905 USA.
C3 Mayo Clinic; Mayo Clinic; Mayo Clinic
RP Johnston, PB (corresponding author), Mayo Clin, Dept Hematol, 200 First St SW, Rochester, MN 55905 USA.
EM johnston.patrick@mayo.edu
FU Mayo SPORE in Brain Cancer [P50 CA108961]; University of Iowa/Mayo SPORE
   in Lymphoma [P50 CA97274]; Research to Prevent Blindness Inc.
FX Supported in part by Mayo SPORE in Brain Cancer (P50 CA108961),
   University of Iowa/Mayo SPORE in Lymphoma (P50 CA97274) and an
   unrestricted grant from Research to Prevent Blindness Inc.
CR ADAMI J, 1995, BRIT MED J, V310, P1491, DOI 10.1136/bmj.310.6993.1491
   Baker KS, 2003, J CLIN ONCOL, V21, P1352, DOI 10.1200/JCO.2003.05.108
   Brennan P, 2000, BRIT J CANCER, V82, P1344
   Burns LJ, 2009, BIOL BLOOD MARROW TR, V15, P21, DOI 10.1016/j.bbmt.2008.10.009
   Cuff KE, 2010, J CLIN PATHOL, V63, P555, DOI 10.1136/jcp.2009.069625
   DEANGELIS LM, 1991, CANCER-AM CANCER SOC, V67, P1431, DOI 10.1002/1097-0142(19910301)67:5<1431::AID-CNCR2820670527>3.0.CO;2-K
   Deckert M, 2011, LEUKEMIA, V25, P1797, DOI 10.1038/leu.2011.169
   Dong C, 2001, BRIT J CANCER, V85, P997, DOI 10.1054/bjoc.2001.1998
   Dores G., 2006, NEW MALIGNANCIES CAN, P397
   ELLIS M, 1993, LEUKEMIA LYMPHOMA, V9, P337, DOI 10.3109/10428199309148531
   FRISCH M, 1995, AM J EPIDEMIOL, V141, P916, DOI 10.1093/oxfordjournals.aje.a117358
   GLUCKMAN JL, 1980, HEAD NECK SURG, V3, P90, DOI 10.1002/hed.2890030203
   Goggins WB, 2001, CANCER-AM CANCER SOC, V91, P874, DOI 10.1002/1097-0142(20010215)91:4<874::AID-CNCR1076>3.0.CO;2-O
   Hemminki K, 2000, ARCH DERMATOL, V136, P647, DOI 10.1001/archderm.136.5.647
   Hemminki K, 2003, EUR J CANCER, V39, P223, DOI 10.1016/S0959-8049(02)00595-6
   Hjalgrim H, 2000, INT J CANCER, V85, P639, DOI 10.1002/(SICI)1097-0215(20000301)85:5<639::AID-IJC7>3.0.CO;2-L
   Hochberg FH, 2007, NAT CLIN PRACT NEURO, V3, P24, DOI 10.1038/ncpneuro0395
   Hu SS, 2005, DERMATOL SURG, V31, P76, DOI 10.1097/00042728-200501000-00014
   Hu XR, 2011, J INT MED RES, V39, P2051, DOI 10.1177/147323001103900554
   Jantunen E, 2006, EUR J HAEMATOL, V77, P114, DOI 10.1111/j.1600-0609.2006.00685.x
   Kunthur A, 2006, AM J HEMATOL, V81, P271, DOI 10.1002/ajh.20533
   LEE TK, 1982, J AM GERIATR SOC, V30, P744, DOI 10.1111/j.1532-5415.1982.tb03364.x
   Levi F, 1996, BRIT J CANCER, V74, P1847, DOI 10.1038/bjc.1996.642
   McKenna D, 2003, BRIT J CANCER, V88, P74, DOI 10.1038/sj.bjc.6600692
   Minn AY, 2012, BRIT J HAEMATOL, V159, P329, DOI 10.1111/bjh.12038
   Morton LM, 2010, J CLIN ONCOL, V28, P4935, DOI 10.1200/JCO.2010.29.1112
   Mudie NY, 2006, J CLIN ONCOL, V24, P1568, DOI 10.1200/JCO.2005.04.2200
   Padhi S, 2009, EUR J CANCER CARE, V18, P517, DOI 10.1111/j.1365-2354.2008.00981.x
   Pirani M, 2011, ANN ONCOL, V22, P1845, DOI 10.1093/annonc/mdq697
   Reed JC, 2002, SEMIN ONCOL, V29, P10, DOI 10.1053/sonc.2002.30155
   Reni M, 1997, J NEURO-ONCOL, V32, P135, DOI 10.1023/A:1005781815202
   Sacchi S, 2008, HAEMATOL-HEMATOL J, V93, P1335, DOI 10.3324/haematol.12918
   Sacchi S, 2008, HAEMATOLOGICA, V93, P398, DOI 10.3324/haematol.12120
   Seshadri T, 2009, LEUKEMIA LYMPHOMA, V50, P380, DOI 10.1080/10428190902756578
   TRAVIS LB, 1993, JNCI-J NATL CANCER I, V85, P1932, DOI 10.1093/jnci/85.23.1932
   TRAVIS LB, 1991, CANCER-AM CANCER SOC, V67, P2002, DOI 10.1002/1097-0142(19910401)67:7<2002::AID-CNCR2820670729>3.0.CO;2-E
   TRAVIS LB, 1995, J NATL CANCER I, V87, P524, DOI 10.1093/jnci/87.7.524
   Tward J, 2007, LEUKEMIA LYMPHOMA, V48, P1482, DOI 10.1080/10428190701447346
   Tward JD, 2006, CANCER-AM CANCER SOC, V107, P108, DOI 10.1002/cncr.21971
   Wheless L, 2010, CANCER EPIDEM BIOMAR, V19, P1686, DOI 10.1158/1055-9965.EPI-10-0243
NR 40
TC 3
Z9 3
U1 0
U2 5
PU OXFORD UNIV PRESS INC
PI CARY
PA JOURNALS DEPT, 2001 EVANS RD, CARY, NC 27513 USA
SN 1522-8517
EI 1523-5866
J9 NEURO-ONCOLOGY
JI Neuro-Oncology
PD JAN
PY 2015
VL 17
IS 1
BP 129
EP 135
DI 10.1093/neuonc/nou105
PG 7
WC Oncology; Clinical Neurology
WE Science Citation Index Expanded (SCI-EXPANDED)
SC Oncology; Neurosciences & Neurology
GA CC1XF
UT WOS:000350138000015
PM 24948826
OA Green Published, Bronze
DA 2024-06-03
ER

PT J
AU Sitthinamsuwan, B
   Rujimethapass, S
   Chinthammitr, Y
   Treetipsatit, J
AF Sitthinamsuwan, B.
   Rujimethapass, S.
   Chinthammitr, Y.
   Treetipsatit, J.
TI Therapeutic and survival outcomes following treatment of primary central
   nervous system lymphoma: a 12-year case study
SO JOURNAL OF NEUROSURGICAL SCIENCES
LA English
DT Article
DE Central nervous system neoplasms; Survival; Drug therapy; Radiotherapy;
   Prognosis
ID PRIMARY CNS LYMPHOMA; COMBINED-MODALITY THERAPY; NON-HODGKIN-LYMPHOMA;
   RADIATION-THERAPY; ONCOLOGY-GROUP; CHEMOTHERAPY; RADIOTHERAPY;
   CYCLOPHOSPHAMIDE; METHOTREXATE; VINCRISTINE
AB Aim. The study primarily aimed to investigate therapeutic and survival outcomes following definitive treatment of primary central nervous system lymphoma (PCNSL).
   Methods. All patients with histopathologically proven PCNSL at our institute between 1998 and 2009 were recruited. The collated data included demographic, laboratory, neuroimaging, therapeutic and survival aspects.
   Results. Of 85 participants with the mean age of 52.8 years, 79 underwent neurosurgical procedures endeavoring for diagnosis or decompression. Fifty patients who received definitive treatment in our institute were evaluated for therapeutic response. In multivariate analysis, there was no variable associated with good response rate. Eastern Cooperative Oncology Group (ECOG) performance status >1 and elevated cerebrospinal fluid (CSF) protein level >45 ing/dL were significant prognostic factors of poor survival outcome as estimated by Cox regression analysis. The patients treated by high-dose methotrexate (HD-MTX)-based protocols with or without radiotherapy (RD achieved significantly longer median survival than those treated by RT alone or other kinds of chemotherapy.
   Conclusion. Neurosurgical procedure plays an important role for diagnosis of PCNSL. Surgical resection has no role in curative treatment and should be discarded unless considerable mass effect develops. HD-MTX should be considered as the primary chemotherapy for individuals agonizing from the disease.
C1 [Sitthinamsuwan, B.; Rujimethapass, S.] Mahidol Univ, Siriraj Hosp, Fac Med, Div Neurosurg,Dept Surg, Bangkok 10700, Thailand.
   [Chinthammitr, Y.] Mahidol Univ, Siriraj Hosp, Fac Med, Div Hematol,Dept Med, Bangkok 10700, Thailand.
   [Treetipsatit, J.] Mahidol Univ, Siriraj Hosp, Fac Med, Dept Pathol, Bangkok 10700, Thailand.
C3 Mahidol University; Mahidol University; Mahidol University
RP Sitthinamsuwan, B (corresponding author), Mahidol Univ, Siriraj Hosp, Fac Med, Div Neurosurg,Dept Surg, 2 Prannok Rd, Bangkok 10700, Thailand.
EM bunpotsi@yahoo.com
OI Sitthinamsuwan, Bunpot/0000-0002-6925-1954
CR Abrey LE, 2006, J CLIN ONCOL, V24, P5711, DOI 10.1200/JCO.2006.08.2941
   Abrey LE, 1998, J CLIN ONCOL, V16, P859, DOI 10.1200/JCO.1998.16.3.859
   Abrey LE, 2000, J CLIN ONCOL, V18, P3144, DOI 10.1200/JCO.2000.18.17.3144
   Basso U, 2002, EUR J CANCER, V38, P1298, DOI 10.1016/S0959-8049(02)00031-X
   Bataille B, 2000, J NEUROSURG, V92, P261, DOI 10.3171/jns.2000.92.2.0261
   Batchelor T, 2003, J CLIN ONCOL, V21, P1044, DOI 10.1200/JCO.2003.03.036
   Bellinzona M, 2005, EJSO, V31, P100, DOI 10.1016/j.ejso.2004.10.002
   Bessell EM, 2007, EUR J CANCER, V43, P1141, DOI 10.1016/j.ejca.2006.12.011
   Blay JY, 1998, J CLIN ONCOL, V16, P864, DOI 10.1200/JCO.1998.16.3.864
   Corn BW, 2000, INT J RADIAT ONCOL, V47, P299, DOI 10.1016/S0360-3016(00)00470-3
   Corry J, 1998, INT J RADIAT ONCOL, V41, P615, DOI 10.1016/S0360-3016(97)00571-3
   DeAngelis LM, 2004, SEMIN ONCOL, V31, P684, DOI 10.1053/j.seminoncol.2004.07.011
   DEANGELIS LM, 1992, J CLIN ONCOL, V10, P635, DOI 10.1200/JCO.1992.10.4.635
   DeAngelis LM, 2002, J CLIN ONCOL, V20, P4643, DOI 10.1200/JCO.2002.11.013
   DeAngelis LM, 1999, J NEURO-ONCOL, V43, P249, DOI 10.1023/A:1006258619757
   Ferreri AJM, 2003, J CLIN ONCOL, V21, P266, DOI 10.1200/JCO.2003.09.139
   FINE HA, 1993, ANN INTERN MED, V119, P1093, DOI 10.7326/0003-4819-119-11-199312010-00007
   Freilich RJ, 1996, NEUROLOGY, V46, P435, DOI 10.1212/WNL.46.2.435
   GLASS J, 1994, J NEUROSURG, V81, P188, DOI 10.3171/jns.1994.81.2.0188
   Hoang-Xuan K, 2003, SEMIN ONCOL, V30, P53, DOI 10.1053/j.seminoncol.2003.11.032
   Hodson DJ, 2005, CLIN ONCOL-UK, V17, P185, DOI 10.1016/j.clon.2004.10.007
   LACHANCE DH, 1994, NEUROLOGY, V44, P1721, DOI 10.1212/WNL.44.9.1721
   Laperriere NJ, 1997, RADIOTHER ONCOL, V43, P247, DOI 10.1016/S0167-8140(97)00074-1
   Mead GM, 2000, CANCER, V89, P1359, DOI 10.1002/1097-0142(20000915)89:6<1359::AID-CNCR21>3.0.CO;2-9
   Nelson DF, 1999, J NEURO-ONCOL, V43, P241, DOI 10.1023/A:1006206602918
   O'Brien PC, 2006, INT J RADIAT ONCOL, V64, P408, DOI 10.1016/j.ijrobp.2005.07.958
   OKEN MM, 1982, AM J CLIN ONCOL-CANC, V5, P649, DOI 10.1097/00000421-198212000-00014
   Olson JE, 2002, CANCER, V95, P1504, DOI 10.1002/cncr.10851
   OTT RJ, 1991, EUR J CANCER, V27, P1356, DOI 10.1016/0277-5379(91)90009-3
   Panageas KS, 2005, CANCER-AM CANCER SOC, V104, P2466, DOI 10.1002/cncr.21481
   POLLACK IF, 1989, CANCER-AM CANCER SOC, V63, P939, DOI 10.1002/1097-0142(19890301)63:5<939::AID-CNCR2820630526>3.0.CO;2-V
   Schultz C, 1996, J CLIN ONCOL, V14, P556, DOI 10.1200/JCO.1996.14.2.556
   Schultz CJ, 2010, INT J RADIAT ONCOL, V76, P666, DOI 10.1016/j.ijrobp.2009.10.011
   Shenkier TN, 2005, CANCER, V103, P1008, DOI 10.1002/cncr.20868
   Shibamoto Y, 2005, INT J RADIAT ONCOL, V62, P809, DOI 10.1016/j.ijrobp.2004.12.043
NR 35
TC 3
Z9 3
U1 0
U2 5
PU EDIZIONI MINERVA MEDICA
PI TURIN
PA CORSO BRAMANTE 83-85 INT JOURNALS DEPT., 10126 TURIN, ITALY
SN 0390-5616
EI 1827-1855
J9 J NEUROSURG SCI
JI J. Neurosurg. Sci.
PD SEP
PY 2014
VL 58
IS 3
BP 183
EP 190
PG 8
WC Clinical Neurology; Surgery
WE Science Citation Index Expanded (SCI-EXPANDED)
SC Neurosciences & Neurology; Surgery
GA AR1XH
UT WOS:000343377400007
PM 25033978
DA 2024-06-03
ER

PT J
AU Hart, A
   Baars, JW
   Kersten, MJ
   Brandsma, D
   van Tinteren, H
   de Jong, D
   Spiering, M
   Dewit, L
   Boogerd, W
AF Hart, A.
   Baars, J. W.
   Kersten, M. J.
   Brandsma, D.
   van Tinteren, H.
   de Jong, D.
   Spiering, M.
   Dewit, L.
   Boogerd, W.
TI Outcome of patients with primary central nervous system lymphoma treated
   outside clinical trials
SO NETHERLANDS JOURNAL OF MEDICINE
LA English
DT Article
DE High dose MTX; primary central nervous system lymphoma; radiotherapy;
   retrospective study; survival toxicity
ID PRIMARY CNS LYMPHOMA; WHOLE-BRAIN RADIOTHERAPY; HIGH-DOSE METHOTREXATE;
   STEM-CELL TRANSPLANTATION; EUROPEAN ORGANIZATION; PHASE-II;
   CHEMOTHERAPY; G-PCNSL-SG-1
AB Reports on the outcome of patients with primary central nervous system lymphoma (PCNSL) are mainly based on results obtained in the context of clinical trials. However, due to poor performance status and cognitive impairment, most patients are actually treated outside clinical studies. The aim of this retrospective study was to get more insight into the outcome of HIV-negative PCNSL patients, treated between 2000-2010 in two hospitals (one academic centre and one categorical cancer centre). Fifty-two patients were identified. Eight patients were treated with corticosteroids only. Sixteen patients received high-dose methotrexate (MTX)-based chemotherapy, ten received radiotherapy and 18 patients were treated with a combination of MTX-based chemotherapy and radiotherapy. At a median follow-up of 63.1 months, the median overall survival for all patients was 24.4 months (95% CI: 11.5-39.8 months), with an event-free survival of 14 months (95% CI: 7.3-24.4 months). Causes of death were progressive PCNSL in 29 patients, MTX toxicity in four patients and epileptic seizures in one patient. These results are comparable with the outcome of prospective clinical trials in this disease, which still has a relatively poor prognosis.
C1 [Hart, A.; Baars, J. W.] Antoni van Leeuwenhoek Hosp, Netherlands Canc Inst, Dept Med Oncol, Amsterdam, Netherlands.
   [Brandsma, D.; Boogerd, W.] Antoni van Leeuwenhoek Hosp, Netherlands Canc Inst, Dept Neurooncol, Amsterdam, Netherlands.
   [van Tinteren, H.] Antoni van Leeuwenhoek Hosp, Netherlands Canc Inst, Dept Stat Epidemiol, Amsterdam, Netherlands.
   [de Jong, D.] Antoni van Leeuwenhoek Hosp, Netherlands Canc Inst, Dept Pathol, Amsterdam, Netherlands.
   [Dewit, L.] Antoni van Leeuwenhoek Hosp, Netherlands Canc Inst, Dept Radiotherapy, Amsterdam, Netherlands.
   [Kersten, M. J.; Spiering, M.] Univ Amsterdam, Acad Med Ctr, Dept Haematol, NL-1105 AZ Amsterdam, Netherlands.
C3 Netherlands Cancer Institute; Netherlands Cancer Institute; Netherlands
   Cancer Institute; Netherlands Cancer Institute; Netherlands Cancer
   Institute; University of Amsterdam; Academic Medical Center Amsterdam
RP Baars, JW (corresponding author), Antoni van Leeuwenhoek Hosp, Netherlands Canc Inst, Dept Med Oncol, Amsterdam, Netherlands.
EM j.baars@nki.nl
OI van Tinteren, Harm/0000-0002-4626-8702
CR Abrey LE, 2006, J CLIN ONCOL, V24, P5711, DOI 10.1200/JCO.2006.08.2941
   Batchelor T, 2006, J CLIN ONCOL, V24, P1281, DOI 10.1200/JCO.2005.04.8819
   Batchelor TT, 2008, J CLIN ONCOL, V26
   Birnbaum T, 2013, J NEURO-ONCOL, V112, P233, DOI 10.1007/s11060-013-1052-3
   Bromberg JEC, 2002, NEUROLOGY, V59, P762, DOI 10.1212/WNL.59.5.762
   Ferracini R., 1997, Pathologica (Genoa), V89, P146
   Ferreri AJM, 2003, J CLIN ONCOL, V21, P266, DOI 10.1200/JCO.2003.09.139
   Ferreri AJM, 2011, BLOOD, V118, P510, DOI 10.1182/blood-2011-03-321349
   Fischer L, 2006, ANN ONCOL, V17, P1141, DOI 10.1093/annonc/mdl070
   Hoang-Xuan K, 2003, J CLIN ONCOL, V21, P2726, DOI 10.1200/JCO.2003.11.036
   Jahnke K, 2006, J NEURO-ONCOL, V80, P159, DOI 10.1007/s11060-006-9165-6
   Kasenda B, 2012, ANN ONCOL, V23, P2670, DOI 10.1093/annonc/mds059
   Kiefer T, 2012, ANN ONCOL, V23, P1809, DOI 10.1093/annonc/mdr553
   LIPPENS RJJ, 1988, PEDIATR HEMAT ONCOL, V5, P115, DOI 10.3109/08880018809031261
   National Cancer Institute, 2010, COMM TERM CRIT ADV E
   Nayak L, 2011, NEURO-ONCOLOGY, V13, P525, DOI 10.1093/neuonc/nor014
   Poortmans PMP, 2003, J CLIN ONCOL, V21, P4483, DOI 10.1200/JCO.2003.03.108
   Reni M, 2007, BRIT J CANCER, V96, P864, DOI 10.1038/sj.bjc.6603660
   Roth P, 2012, NEUROLOGY, V79, P890, DOI 10.1212/WNL.0b013e318266fcb2
   Shah GD, 2007, J CLIN ONCOL, V25, P4730, DOI 10.1200/JCO.2007.12.5062
   Tetef ML, 2000, CANCER CHEMOTH PHARM, V46, P19, DOI 10.1007/s002800000118
   Thiel E, 2010, LANCET ONCOL, V11, P1036, DOI 10.1016/S1470-2045(10)70229-1
   Villano JL, 2011, BRIT J CANCER, V105, P1414, DOI 10.1038/bjc.2011.357
NR 23
TC 3
Z9 3
U1 0
U2 3
PU VAN ZUIDEN COMMUNICATIONS
PI ALPHEN AAN DE RIJN
PA HENRY DUNANTWEG 40A, 2402 NR ALPHEN AAN DE RIJN, NETHERLANDS
SN 0300-2977
EI 1872-9061
J9 NETH J MED
JI Neth. J. Med.
PD MAY
PY 2014
VL 72
IS 4
BP 218
EP 223
PG 6
WC Medicine, General & Internal
WE Science Citation Index Expanded (SCI-EXPANDED)
SC General & Internal Medicine
GA AI2VC
UT WOS:000336715200006
PM 24829178
DA 2024-06-03
ER

PT J
AU Soussain, C
   Houillier, C
   Choquet, S
   Hoang-Xuan, K
AF Soussain, Carole
   Houillier, Caroline
   Choquet, Sylvain
   Hoang-Xuan, Khe
TI Primary CNS lymphoma - an update
SO BULLETIN DU CANCER
LA French
DT Article
DE primary CNS lymphoma; treatment; biology; imaging; immunocompetent;
   immunocompromised
ID CENTRAL-NERVOUS-SYSTEM; WHOLE-BRAIN RADIOTHERAPY; STEM-CELL
   TRANSPLANTATION; HIGH-DOSE METHOTREXATE; INTENSIVE CHEMOTHERAPY;
   PHASE-II; EXPRESSION; IMMUNOCHEMOTHERAPY; PROCARBAZINE; CYTARABINE
AB Primary central nervous system lymphomas (PCNSL) in immunocompetent patients have long suffered from their rarity. Biological studies as well as initiation of comparative prospective therapeutic studies have been delayed in this population. A significant improvement in survival was observed when radiotherapy was preceded by chemotherapy with high dose methotrexate (MTX). Median survival improved from 16 months, with radiotherapy alone, to 35-45 months with combined treatments, at the cost of a risk of neurological toxicity especially common among people over the age of 60. From then, many studies have attempted to improve outcomes while reducing the toxicity on the central nervous system. If the optimal treatment is not yet established, these studies, mostly retrospective, provide a better understanding of the therapeutic issues to be addressed. Controversies regarding the impact of monoclonal anti-CD 20 antibodies as well as the role and the best modalities of radiotherapy remain and intensive chemotherapy. The latest imaging techniques provide useful elements to rule out differential diagnosis, but histological diagnosis remains mandatory. The evaluation of therapeutic response needs to be improved. Recent biological studies initiated the biological characterization of PCNSL and potential therapeutic targets are identified. Target therapies used in systemic non-Hodgkin's lymphomas have to be tested in PCNSL. PCNSL occurring in the context of immunosuppression are increasingly rare, especially in human immunodeficiency virus (HIV) infected population. They are well characterized in terms of clinical and biological aspects. Epstein-Barr virus (EBV) plays a major role in their lymphomagenesis. Treatment depends mainly on the underlying cause and degree of immunodepression. Whenever possible, similar treatments to those used in immunocompetent PCNSL patients will be offered to immunocompromised patients.
C1 [Soussain, Carole] Hop Rene Huguenin, Inst Curie, Serv Hematol, F-92210 St Cloud, France.
   [Houillier, Caroline; Hoang-Xuan, Khe] Grp Hosp Pitie Salpetriere, Serv Neurol, F-75013 Paris, France.
   [Choquet, Sylvain] Grp Hosp Pitie Salpetriere, Serv Hematol, F-75013 Paris, France.
C3 UNICANCER; Universite PSL; Institut Curie; Rene Huguenin Hospital;
   Assistance Publique Hopitaux Paris (APHP); Hopital Universitaire
   Pitie-Salpetriere - APHP; Sorbonne Universite; Assistance Publique
   Hopitaux Paris (APHP); Hopital Universitaire Pitie-Salpetriere - APHP;
   Sorbonne Universite
RP Soussain, C (corresponding author), Hop Rene Huguenin, Inst Curie, Serv Hematol, 35 Rue Dailly, F-92210 St Cloud, France.
EM carole.soussain@curie.fr
RI Hoang-Xuan, Khe/O-7527-2017; choquet, sylvain/O-7952-2017
OI choquet, sylvain/0000-0002-7791-0470; Hoang Xuan,
   Khe/0000-0003-4072-1999; Houillier, Caroline/0000-0003-2931-7522
CR Abrey LE, 2006, J CLIN ONCOL, V24, P5711, DOI 10.1200/JCO.2006.08.2941
   Abrey LE, 2005, J CLIN ONCOL, V23, P5034, DOI 10.1200/JCO.2005.13.524
   Abrey LE, 1998, J CLIN ONCOL, V16, P859, DOI 10.1200/JCO.1998.16.3.859
   Bauchet L, 2007, J NEURO-ONCOL, V84, P189, DOI 10.1007/s11060-007-9356-9
   Belhouachi N, 2013, HAEMATOLOGICA, V98
   Bessell EM, 2002, J CLIN ONCOL, V20, P231, DOI 10.1200/JCO.20.1.231
   Birnbaum T, 2013, J NEURO-ONCOL, V112, P233, DOI 10.1007/s11060-013-1052-3
   Birnbaum T, 2012, J NEURO-ONCOL, V109, P285, DOI 10.1007/s11060-012-0891-7
   Blasel S, 2013, J NEURO-ONCOL, V114, P127, DOI 10.1007/s11060-013-1161-z
   Bower M, 2006, JNCI-J NATL CANCER I, V98, P1088, DOI 10.1093/jnci/djj302
   Brunn A, 2013, ACTA NEUROPATHOL, V126, P603, DOI 10.1007/s00401-013-1169-7
   Caillard S, 2013, J CLIN ONCOL, V31, P1302, DOI 10.1200/JCO.2012.43.2344
   Camilleri-Broët S, 2006, BLOOD, V107, P190, DOI 10.1182/blood-2005-03-1024
   Cassoux N, 2007, INVEST OPHTH VIS SCI, V48, P3253, DOI 10.1167/iovs.06-0031
   Choquet S., 2013, Hematol Oncol, V31, P96
   del Rio MS, 2011, J NEURO-ONCOL, V105, P409, DOI 10.1007/s11060-011-0608-3
   Doolittle ND, 2013, NEUROLOGY, V81, P84, DOI 10.1212/WNL.0b013e318297eeba
   Engels EA, 2006, AIDS, V20, P1645, DOI 10.1097/01.aids.0000238411.75324.59
   Evens AM, 2013, AM J TRANSPLANT, V13, P1512, DOI 10.1111/ajt.12211
   Ferreri AJM, 2008, LEUKEMIA LYMPHOMA, V49, P2042, DOI 10.1080/10428190802381238
   Ferreri AJM, 2007, J CLIN ONCOL, V25, P4322, DOI 10.1200/JCO.2007.12.1285
   Ferreri AJM, 2011, LANCET ONCOL, V12, P118, DOI 10.1016/S1470-2045(11)70018-3
   Ferreri AJM, 2009, LANCET, V374, P1512, DOI 10.1016/S0140-6736(09)61416-1
   Fischer L, 2011, NEURO-ONCOLOGY, V13, P1090, DOI 10.1093/neuonc/nor107
   Fritsch K, 2011, ANN ONCOL, V22, P2080, DOI 10.1093/annonc/mdq712
   Ghesquières H, 2010, ANN ONCOL, V21, P842, DOI 10.1093/annonc/mdp529
   Ghesquières H, 2013, HEMATOL ONCOL, V31, P317, DOI 10.1002/hon.2021
   Ghesquieres H, 2012, BLOOD, V120, DOI 10.1182/blood.V120.21.796.796
   Gonzalez-Aguilar A, 2012, CLIN CANCER RES, V18, P5203, DOI 10.1158/1078-0432.CCR-12-0845
   Hoang-Xuan K, 2003, J CLIN ONCOL, V21, P2726, DOI 10.1200/JCO.2003.11.036
   Houillier C, 2013, HEMATOL ONCOL, V31, P96
   Illerhaus G, 2007, HAEMATOLOGICA, V93, P147, DOI 10.3324/haematol.11771
   Joerger M, 2012, LEUKEMIA LYMPHOMA, V53, P1867, DOI 10.3109/10428194.2012.676177
   Kasenda B, 2013, J NUCL MED, V54, P184, DOI 10.2967/jnumed.112.108654
   Kiewe P, 2013, HEMATOL ONCOL, V31, P9
   Montesinos-Rongen M, 2004, BLOOD, V103, P1869, DOI 10.1182/blood-2003-05-1465
   Montesinos-Rongen M, 2012, ACTA NEUROPATHOL, V124, P905, DOI 10.1007/s00401-012-1064-7
   Morris PG, 2013, J CLIN ONCOL, V31, P3971, DOI 10.1200/JCO.2013.50.4910
   Newell ME, 2004, CANCER-AM CANCER SOC, V100, P2627, DOI 10.1002/cncr.20300
   O'Neill BP, 2013, AM J HEMATOL, V88, P997, DOI 10.1002/ajh.23551
   Omuro A, 2011, J NEURO-ONCOL, V104, P323, DOI 10.1007/s11060-010-0497-x
   Omuro A, 2013, J CLIN ONCOL S
   Ramsay AG, 2009, BLOOD, V114, P4713, DOI 10.1182/blood-2009-04-217687
   Rubenstein JL, 2013, J CLIN ONCOL, V31, P3061, DOI 10.1200/JCO.2012.46.9957
   Rubenstein JL, 2013, BLOOD, V121, P4740, DOI 10.1182/blood-2013-01-476333
   Rubenstein JL, 2006, BLOOD, V107, P3716, DOI 10.1182/blood-2005-03-0897
   Ruiz A, 1997, NEUROIMAG CLIN N AM, V7, P281
   Shah GD, 2007, J CLIN ONCOL, V25, P4730, DOI 10.1200/JCO.2007.12.5062
   Soussain C, 2012, HAEMATOL-HEMATOL J, V97, P1751, DOI 10.3324/haematol.2011.060434
   Thiel E, 2010, LANCET ONCOL, V11, P1036, DOI 10.1016/S1470-2045(10)70229-1
   Thompsett AR, 1999, BLOOD, V94, P1738, DOI 10.1182/blood.V94.5.1738.417k10_1738_1746
   Tun HW, 2008, BLOOD, V111, P3200, DOI 10.1182/blood-2007-10-119099
   Westwood TD, 2013, EUR J RADIOL, V82, pE374, DOI 10.1016/j.ejrad.2013.03.008
   Wieduwilt MJ, 2012, CLIN CANCER RES, V18, P1146, DOI 10.1158/1078-0432.CCR-11-0625
   Yamashita K, 2013, NEURORADIOLOGY, V55, P135, DOI 10.1007/s00234-012-1089-6
   Yanagisawa K, 2013, INTERNAL MED, V52, P955, DOI 10.2169/internalmedicine.52.9088
   Yang YB, 2012, CANCER CELL, V21, P723, DOI 10.1016/j.ccr.2012.05.024
   Zacharia TT, 2008, J NEUROIMAGING, V18, P411, DOI 10.1111/j.1552-6569.2007.00231.x
NR 58
TC 3
Z9 5
U1 0
U2 5
PU JOHN LIBBEY EUROTEXT LTD
PI MONTROUGE
PA 127 AVE DE LA REPUBLIQUE, 92120 MONTROUGE, FRANCE
SN 0007-4551
EI 1769-6917
J9 B CANCER
JI Bull. Cancer
PD MAR
PY 2014
VL 101
IS 3
BP 314
EP 324
DI 10.1684/bdc.2014.1909
PG 11
WC Oncology
WE Science Citation Index Expanded (SCI-EXPANDED)
SC Oncology
GA AE6CD
UT WOS:000334075200012
PM 24691194
DA 2024-06-03
ER

PT J
AU Valavoor, SH
   Ashraf, Z
   Narwal, R
   Ratnam, S
AF Valavoor, Shahul H.
   Ashraf, Zubair
   Narwal, Rawan
   Ratnam, Shobha
TI Conservative management of post-transplant central nervous system
   lymphoma
SO INTERNATIONAL UROLOGY AND NEPHROLOGY
LA English
DT Article
ID PRIMARY CNS LYMPHOMA; LYMPHOPROLIFERATIVE DISORDER; THERAPY
AB Primary CNS lymphoma (PCNSL) is a rare B cell variant non-Hodgkins lymphoma that is confined to the brain, leptomeninges, spinal cord and eyes. Its incidence is increasing, primarily due to increase in the number of organ transplantations being undertaken. The majority of the PTLD (post-transplant lymphoproliferative disorder) is seen in kidney transplant recipients simply because they constitute a larger group of transplant recipients each year as compared to other solid organ transplantations. Primary infection of previously infected EBV seronegative patients and immunosuppression are found to be the main etiologic factors in the development of PTLD-PCNSL. There are no clear guidelines on treatment regimens, and it should be individualized according to patient comorbidities. We report a case of PCNS lymphoproliferative disorder in a kidney transplant recipient, which underwent complete remission with decreasing immunosuppression. The patient could not undergo chemotherapy/radiotherapy due to underlying comorbidities. We highlight the available treatment modalities for PTLD-PCNSL.
C1 [Valavoor, Shahul H.; Ashraf, Zubair; Narwal, Rawan; Ratnam, Shobha] Univ Toledo, Med Ctr, Toledo, OH 43614 USA.
C3 University System of Ohio; University of Toledo
RP Valavoor, SH (corresponding author), Univ Toledo, Med Ctr, Toledo, OH 43614 USA.
EM shahul.valavoor@utoledo.edu
CR Cavaliere R, CANCER, V116, P863
   Evens AM, 2010, CURR ONCOL REP, V12, P383, DOI 10.1007/s11912-010-0132-1
   Gerstner ER, 2010, ARCH NEUROL-CHICAGO, V67, P291, DOI 10.1001/archneurol.2010.3
   Jagadeesh D, 2012, CURR TREAT OPTION ON, V13, P122, DOI 10.1007/s11864-011-0177-x
   Morris PG, 2009, LANCET NEUROL, V8, P581, DOI 10.1016/S1474-4422(09)70091-2
   OBrien S, 1997, J AM SOC NEPHROL, V8, P1483
   Omori N, 2008, J NEURO-ONCOL, V87, P189, DOI 10.1007/s11060-007-9504-2
   Schlegel U, 2000, J NEUROL SCI, V181, P1, DOI 10.1016/S0022-510X(00)00385-3
   Suzuki M, 2011, NEUROPATHOLOGY, V31, P440, DOI 10.1111/j.1440-1789.2010.01177.x
   Traum AZ, 2006, PEDIATR TRANSPLANT, V10, P505, DOI 10.1111/j.1399-3046.2006.00497.x
   Weller M, 1999, J NEURO-ONCOL, V43, P237, DOI 10.1023/A:1006254518848
NR 11
TC 3
Z9 4
U1 0
U2 0
PU SPRINGER
PI DORDRECHT
PA VAN GODEWIJCKSTRAAT 30, 3311 GZ DORDRECHT, NETHERLANDS
SN 0301-1623
J9 INT UROL NEPHROL
JI Int. Urol. Nephrol.
PD AUG
PY 2013
VL 45
IS 4
BP 1219
EP 1222
DI 10.1007/s11255-012-0146-8
PG 4
WC Urology & Nephrology
WE Science Citation Index Expanded (SCI-EXPANDED)
SC Urology & Nephrology
GA 195QF
UT WOS:000322718000040
PM 22476860
DA 2024-06-03
ER

PT J
AU Eom, KS
   Park, MR
   Choi, KH
   Kim, TY
AF Eom, Ki Seong
   Park, Moo Rim
   Choi, Keum Ha
   Kim, Tae Young
TI Gastric Mucosa-Associated Lymphoid Tissue Lymphoma Followed by Primary
   Central Nervous System Lymphoma
SO JOURNAL OF KOREAN NEUROSURGICAL SOCIETY
LA English
DT Article
DE MALT Lymphoma; Diffuse large B-Cell lymphoma
ID B-CELL LYMPHOMA; MALT
AB Mucosa-associated lymphoid tissue (MALT) lymphoma is one of the most common lymphomas and accounts for about 7% of all newly diagnosed non-Hodgkin's lymphoma (NHL). The clinical course of MALT lymphoma is relatively indolent and, in the majority of cases (50%), the lymphoma arises within the stomach. Primary central nervous system lymphoma (PCNSL), an uncommon variant of extranodal NHL, can affect any part of the neuraxis, including the eyes, brain, leptomeninges, or spinal cord. Herein, we present a rare case of PCNSL, which occurred one year after radiochemotherapy of gastric MALT lymphoma. A 62-year-old man presented with a 3-day history of left facial palsy. One year ago, he underwent antibiotic eradication therapy of Helicobacter pylori, local stomach fractional radiotherapy, and chemotherapy for gastric MALT lymphoma. Magnetic resonance imaging revealed a strong enhancing solid mass in the right frontal lobe. The tumor was completely removed, and the histological diagnosis of PCNSL developing from diffuse large B-cell lymphoma was made. Although elucidating the correlation between the first gastric MALT lymphoma and the second PCNSL seemed difficult, we have postulated and discussed some possible pathogeneses, together with a review of literature.
C1 [Eom, Ki Seong; Kim, Tae Young] Wonkwang Univ, Coll Med, Dept Neurosurg, Iksan 570711, South Korea.
   [Park, Moo Rim] Wonkwang Univ, Coll Med, Dept Internal Med, Iksan 570711, South Korea.
   [Choi, Keum Ha] Wonkwang Univ, Coll Med, Dept Pathol, Iksan 570711, South Korea.
C3 Wonkwang University; Wonkwang University; Wonkwang University
RP Kim, TY (corresponding author), Wonkwang Univ, Coll Med, Dept Neurosurg, 895 Muwang Ro, Iksan 570711, South Korea.
EM tykim@wonkwang.ac.kr
FU Wonkwang University
FX This paper was supported by Wonkwang University in 2012.
CR Arai A, 2009, NEUROL SURG TOKYO, V37, P1235
   Brandtzaeg P, 1999, IMMUNOL TODAY, V20, P267, DOI 10.1016/S0167-5699(99)01468-1
   Gerstner ER, 2010, ARCH NEUROL-CHICAGO, V67, P291, DOI 10.1001/archneurol.2010.3
   ISAACSON P, 1983, CANCER-AM CANCER SOC, V52, P1410, DOI 10.1002/1097-0142(19831015)52:8<1410::AID-CNCR2820520813>3.0.CO;2-3
   Isaacson PG, 2008, EXTRANODAL MARGINAL, P214
   Kambham N, 1998, CLIN NEUROPATHOL, V17, P311
   Razaq W, 2009, CLIN LYMPHOMA MYELOM, V9, pE5
   Troch M, 2009, MEMO-MAG EUR MED ONC, V2, P130, DOI 10.1007/s12254-009-0139-1
NR 8
TC 3
Z9 4
U1 0
U2 3
PU KOREAN NEUROSURGICAL SOC
PI SEOUL
PA #402 POSCO # OFFICE BUILDING 151 SUNHWA-DONG, JUNG-GU, SEOUL, 100-130,
   SOUTH KOREA
SN 2005-3711
J9 J KOREAN NEUROSURG S
JI J. Korean. Neurosurg. Soc.
PD JUN
PY 2012
VL 51
IS 6
BP 377
EP 379
DI 10.3340/jkns.2012.51.6.377
PG 3
WC Clinical Neurology; Surgery
WE Science Citation Index Expanded (SCI-EXPANDED)
SC Neurosciences & Neurology; Surgery
GA 987RT
UT WOS:000307435800012
PM 22949970
OA Green Published, gold, Green Submitted
DA 2024-06-03
ER

PT J
AU Sitthinamsuwan, B
   Nunta-aree, S
   Sitthinamsuwan, P
   Suwanawiboon, B
   Chiewvit, P
AF Sitthinamsuwan, Bunpot
   Nunta-aree, Sarun
   Sitthinamsuwan, Panitta
   Suwanawiboon, Bundarika
   Chiewvit, Pipat
TI Two patients with rare causes of Weber's syndrome
SO JOURNAL OF CLINICAL NEUROSCIENCE
LA English
DT Article
DE Cerebral aneurysm; Primary central nervous system lymphoma; Weber's
   syndrome
ID BRAIN-STEM SYNDROMES
AB We report two patients with rare causes of Weber's syndrome and review the relevant literature. The first patient presented with Weber's syndrome caused by a partially thrombosed giant aneurysm of the posterior cerebral artery. The second patient was an immunocompetent patient who presented with progressive hemiparesis and subsequently developed Weber's syndrome. Primary central nervous system lymphoma (PCNSL) was eventually diagnosed. To our knowledge, the association between Weber's syndrome and PCNSL is rare. (C) 2010 Elsevier Ltd. All rights reserved.
C1 [Sitthinamsuwan, Bunpot; Nunta-aree, Sarun] Mahidol Univ, Div Neurosurg, Dept Surg, Fac Med,Siriraj Hosp, Bangkok 10700, Thailand.
   [Sitthinamsuwan, Panitta] Mahidol Univ, Dept Pathol, Fac Med, Siriraj Hosp, Bangkok 10700, Thailand.
   [Suwanawiboon, Bundarika] Mahidol Univ, Div Hematol, Dept Med, Fac Med,Siriraj Hosp, Bangkok 10700, Thailand.
   [Chiewvit, Pipat] Mahidol Univ, Div Diagnost Radiol, Dept Radiol, Fac Med,Siriraj Hosp, Bangkok 10700, Thailand.
C3 Mahidol University; Mahidol University; Mahidol University; Mahidol
   University
RP Sitthinamsuwan, B (corresponding author), Mahidol Univ, Div Neurosurg, Dept Surg, Fac Med,Siriraj Hosp, Bangkok 10700, Thailand.
EM bunpotsi@yahoo.com
RI Chiewvit, Pipat/AAR-5778-2021
OI Sitthinamsuwan, Bunpot/0000-0002-6925-1954
CR Baghel P K, 2002, J Assoc Physicians India, V50, P615
   Brecher K, 1998, J NEUROL NEUROSUR PS, V65, P917, DOI 10.1136/jnnp.65.6.917
   Elder James B, 2006, Neurosurg Focus, V21, pE13
   Fukudome Y, 1994, Rinsho Shinkeigaku, V34, P183
   Hunt Matthew A, 2006, Neurosurg Focus, V21, pE3
   JEHANGIR B, 2003, JK PRACTITIONER, V10, P38
   LAL A, 2006, PAK J NEUROL SCI, V1, P138
   LINDSAY KW, 1997, NEUROLOGY NEUROSURGE, P248
   LIU C, 2009, J MED SCI, V29, P155
   Schmidt D, 2000, OPHTHALMOLOGE, V97, P411, DOI 10.1007/s003470070090
   SILVERMAN IE, 1995, ARCH NEUROL-CHICAGO, V52, P635, DOI 10.1001/archneur.1995.00540300117021
   VOGEL G, 1954, Wien Z Nervenheilkd Grenzgeb, V10, P143
   Weber H, 1863, Med Chir Trans, V46, P121
   YAMANAKA C, 1987, Neurological Surgery, V15, P779
NR 14
TC 3
Z9 3
U1 0
U2 3
PU ELSEVIER SCI LTD
PI OXFORD
PA THE BOULEVARD, LANGFORD LANE, KIDLINGTON, OXFORD OX5 1GB, OXON, ENGLAND
SN 0967-5868
J9 J CLIN NEUROSCI
JI J. Clin. Neurosci.
PD APR
PY 2011
VL 18
IS 4
BP 578
EP 579
DI 10.1016/j.jocn.2010.07.135
PG 2
WC Clinical Neurology; Neurosciences
WE Science Citation Index Expanded (SCI-EXPANDED)
SC Neurosciences & Neurology
GA 747MY
UT WOS:000289325300034
PM 21315604
DA 2024-06-03
ER

PT J
AU Audigé, A
   Schlaepfer, E
   von Wyl, V
   Miller, RC
   Vernazza, P
   Nadal, D
   Speck, RF
AF Audige, Annette
   Schlaepfer, Erika
   von Wyl, Viktor
   Miller, Regina C.
   Vernazza, Pietro
   Nadal, David
   Speck, Roberto F.
CA SHCS
TI Short Communication: B Cells from HIV-Infected Patients with Primary
   Central Nervous System Lymphoma Display an Activated Phenotype and Have
   a Blunted TNF-α Response to TLR9 Triggering
SO AIDS RESEARCH AND HUMAN RETROVIRUSES
LA English
DT Article
ID IMMUNODEFICIENCY-VIRUS-INFECTION; NON-HODGKINS-LYMPHOMA; PRIMARY CNS
   LYMPHOMA; EPSTEIN-BARR-VIRUS; CPG-OLIGODEOXYNUCLEOTIDES; ANTIRETROVIRAL
   THERAPY; IMMUNE ACTIVATION; ANTIBODY-RESPONSE; DISEASE; AGONISTS
AB Each cell in HIV-associated primary central nervous system lymphoma (PCNSL) harbors latent EBV. Notably, the triggering of TLR9, a key event in HIV pathogenesis, also promotes EBV latency and transformation. We hypothesized that because only a minority of HIV-infected patients develops PCNSL, their B cells exhibit aberrant signaling responses to TLR9 triggering. We found higher levels of IL-6, CD80, and CD86 expression at baseline in B cells of those patients than in B cells of matched controls, whereas TNF-alpha expression was lower. Notably, on TLR9 triggering with CpG 2006, CD80 and TNF-alpha were up-regulated to a lesser extent in B cells of the former than in those of matched controls. The reduced up-regulation of CD80 might be explained by its higher baseline expression resulting in a more blunted response rather than a specific deficit of the signaling response to TLR9 triggering. However, this cannot explain the blunted TNF-alpha response, which warrants further investigation. Finally, since increased IL-6 expression is linked to EBV-associated Hodgkin's lymphoma, the enhanced baseline expression of IL-6 might be important in the pathogenesis of PCNSL in HIV-infected patients.
C1 [Audige, Annette; Schlaepfer, Erika; von Wyl, Viktor; Miller, Regina C.; Speck, Roberto F.] Univ Zurich, Univ Zurich Hosp, Div Infect Dis & Hosp Epidemiol, Dept Internal Med, CH-8091 Zurich, Switzerland.
   [Vernazza, Pietro] St Gallen Cantonal Hosp, Infectiol Dept, St Gallen, Switzerland.
   [Nadal, David] Univ Zurich, Univ Childrens Hosp Zurich, Div Infect Dis & Hosp Epidemiol, CH-8091 Zurich, Switzerland.
C3 University of Zurich; University Zurich Hospital; Kantonsspital St.
   Gallen; University of Zurich; University Children's Hospital Zurich
RP Speck, RF (corresponding author), Univ Zurich, Univ Zurich Hosp, Div Infect Dis & Hosp Epidemiol, Dept Internal Med, Raemistr 100, CH-8091 Zurich, Switzerland.
EM Roberto.speck@usz.ch
RI Speck, Roberto F/O-2433-2016; Pantaleo, Giuseppe/K-6163-2016;
   Ledergerber, Bruno/B-5656-2009
OI von Wyl, Viktor/0000-0002-8754-9797; Speck, Roberto/0000-0002-8453-1137
FU Swiss National Science Foundation; Julius Muller Stiftung
FX This study has been financed in the framework of the Swiss HIV Cohort
   Study, supported by the Swiss National Science Foundation and the Julius
   Muller Stiftung. The members of the Swiss HIV Cohort Study are M.
   Battegay, E. Bernasconi, J. Boni, H. C. Bucher, P. Burgisser, A. Calmy,
   S. Cattacin, M. Cavassini, R. Dubs, M. Egger, L. Elzi, M. Fischer, M.
   Flepp, A. Fontana, P. Francioli (President of the SHCS), H. Furrer
   (Chairman of the Clinical and Laboratory Committee), C. A. Fux, M.
   Gorgievski, H. F. Gunthard (Chairman of the Scientific Board), H. H.
   Hirsch, B. Hirschel, I. Hosli, C. Kahlert, L. Kaiser, U. Karrer, C.
   Kind, T. Klimkait, B. Ledergerber, G. Martinetti, N. Muller, D. Nadal,
   F. Paccaud, G. Pantaleo, A. Rauch, S. Regenass, M. Rickenbach (Head of
   the Data Center), C. Rudin (Chairman of the Mother & Child Substudy), P.
   Schmid, D. Schultze, F. Schoni-Affolter, J. Schupbach, R. Speck, B.M. de
   Tejada, P. Taffe, A. Telenti, A. Trkola, P. Vernazza, R. Weber, and S.
   Yerly.
CR Anthony IC, 2003, BRAIN, V126, P1058, DOI 10.1093/brain/awg118
   Baenziger S, 2009, BLOOD, V113, P377, DOI 10.1182/blood-2008-04-151712
   Báfica A, 2004, J IMMUNOL, V172, P7229, DOI 10.4049/jimmunol.172.12.7229
   BALLET JJ, 1987, CLIN EXP IMMUNOL, V68, P479
   Bochud PY, 2007, AIDS, V21, P441, DOI 10.1097/QAD.0b013e328012b8ac
   Breen EC, 1999, CLIN IMMUNOL, V92, P293
   Brenchley JM, 2006, NAT MED, V12, P1365, DOI 10.1038/nm1511
   Carbone A, 2005, BRIT J HAEMATOL, V130, P662, DOI 10.1111/j.1365-2141.2005.05613.x
   Cheung MC, 2005, ONCOLOGIST, V10, P412, DOI 10.1634/theoncologist.10-6-412
   Cozen W, 2004, BLOOD, V103, P3216, DOI 10.1182/blood-2003-08-2860
   Gantner F, 2003, EUR J IMMUNOL, V33, P1576, DOI 10.1002/eji.200323444
   Gasser O, 2007, PLOS MED, V4, P556, DOI 10.1371/journal.pmed.0040096
   Gates AE, 2003, HEMATOL ONCOL CLIN N, V17, P821, DOI 10.1016/S0889-8588(03)00041-8
   Gazzinelli RT, 2006, NAT REV IMMUNOL, V6, P895, DOI 10.1038/nri1978
   Greenwald RJ, 2005, ANNU REV IMMUNOL, V23, P515, DOI 10.1146/annurev.immunol.23.021704.115611
   Hanten JA, 2008, BMC IMMUNOL, V9, DOI 10.1186/1471-2172-9-39
   Hickey WF, 2001, GLIA, V36, P118, DOI 10.1002/glia.1101
   Hoang-Xuan K, 2004, CURR OPIN ONCOL, V16, P601, DOI 10.1097/01.cco.0000142927.88773.7e
   Jiang W, 2008, J VIROL, V82, P7837, DOI 10.1128/JVI.00660-08
   Kandimalla ER, 2005, P NATL ACAD SCI USA, V102, P6925, DOI 10.1073/pnas.0501729102
   Kaufmann DE, 2007, NAT IMMUNOL, V8, P1246, DOI 10.1038/ni1515
   Krieg AM, 2002, ANNU REV IMMUNOL, V20, P709, DOI 10.1146/annurev.immunol.20.100301.064842
   Ladell K, 2007, CELL MICROBIOL, V9, P2055, DOI 10.1111/j.1462-5822.2007.00937.x
   Larocca LM, 1998, BLOOD, V92, P1011
   LEVINE AM, 1991, CANCER, V68, P2466, DOI 10.1002/1097-0142(19911201)68:11<2466::AID-CNCR2820681124>3.0.CO;2-G
   MACMAHON EME, 1991, LANCET, V338, P969, DOI 10.1016/0140-6736(91)91837-K
   Malaspina A, 2003, J IMMUNOL, V170, P5965, DOI 10.4049/jimmunol.170.12.5965
   Martinson JA, 2007, IMMUNOLOGY, V120, P526, DOI 10.1111/j.1365-2567.2007.02530.x
   MIOTTI PG, 1989, JAMA-J AM MED ASSOC, V262, P779, DOI 10.1001/jama.262.6.779
   Möller B, 2006, SPRINGER SEMIN IMMUN, V27, P391, DOI 10.1007/s00281-006-0012-9
   Mogensen TH, 2009, CLIN MICROBIOL REV, V22, P240, DOI 10.1128/CMR.00046-08
   Moir S, 2009, NAT REV IMMUNOL, V9, P235, DOI 10.1038/nri2524
   Oh DY, 2008, J INFECT DIS, V198, P701, DOI 10.1086/590431
   OPRAVIL M, 1991, CLIN EXP IMMUNOL, V84, P185, DOI 10.1111/j.1365-2249.1991.tb08146.x
   Parroche P, 2007, P NATL ACAD SCI USA, V104, P1919, DOI 10.1073/pnas.0608745104
   PLUDA JM, 1993, J CLIN ONCOL, V11, P1099, DOI 10.1200/JCO.1993.11.6.1099
   Rochford R, 2005, NAT REV MICROBIOL, V3, P182, DOI 10.1038/nrmicro1089
   Schindler M, 2006, CELL, V125, P1055, DOI 10.1016/j.cell.2006.04.033
   Vollmer J, 2005, EXPERT OPIN BIOL TH, V5, P673, DOI 10.1517/14712598.5.5.673
NR 39
TC 3
Z9 3
U1 0
U2 2
PU MARY ANN LIEBERT, INC
PI NEW ROCHELLE
PA 140 HUGUENOT STREET, 3RD FL, NEW ROCHELLE, NY 10801 USA
SN 0889-2229
EI 1931-8405
J9 AIDS RES HUM RETROV
JI Aids Res. Hum. Retrovir.
PD OCT
PY 2010
VL 26
IS 10
BP 1063
EP 1074
DI 10.1089/aid.2009.0288
PG 12
WC Immunology; Infectious Diseases; Virology
WE Science Citation Index Expanded (SCI-EXPANDED)
SC Immunology; Infectious Diseases; Virology
GA 665OC
UT WOS:000283044200435
PM 20963937
OA Green Accepted
DA 2024-06-03
ER

PT J
AU Yang, TY
   Belverud, S
   Yeh, AY
   Bandovic, J
   Farmer, P
   Woldenberg, RF
   Demopoulos, A
   Schulder, M
   Li, JY
AF Yang, Tianyu
   Belverud, Shawn
   Yeh, Albert Y.
   Bandovic, Jela
   Farmer, Peter
   Woldenberg, Rona F.
   Demopoulos, Alexis
   Schulder, Michael
   Li, Jian Yi
TI Primary CNS anaplastic diffuse large B-cell lymphoma mimicking
   undifferentiated metastatic tumors: a case report
SO JOURNAL OF NEURO-ONCOLOGY
LA English
DT Article
DE Anaplastic variant of diffuse large B-cell lymphoma (DLBCL); Primary CNS
   anaplastic DLBCL; High-dose methotrexate-based chemotherapy
AB Primary central nervous system lymphoma (PCNSL) is a rare intracranial tumor, with an annual incidence of six per million population. Anaplastic variant of primary CNS diffuse large B-cell lymphoma is less common; to our knowledge, there is only one other case report in the world literature. We describe a 71 year old immunocompetent female without significant past medical history who presented with confusion and a homogeneously enhancing midline mass. The patient underwent craniotomy for tumor biopsy, followed by high-dose methotrexate-based chemotherapy despite a remarkably low performance status. Histologically, this tumor was composed of undifferentiated polymorphic tumor cells, multi-nucleated giant cells, extensive necrosis, and conspicuous mitotic activity, mimicking undifferentiated metastatic tumors. Immunohistochemical stains demonstrated immunopositivity of tumor cells for CD20, MUM-1, and BCL-6, and negative staining for CD3, CD10, and CD30. The clinical course, diagnostic workup, pathologic correlates, and treatment outcomes are described.
C1 [Yang, Tianyu; Yeh, Albert Y.; Bandovic, Jela; Farmer, Peter; Li, Jian Yi] N Shore Univ Hosp, Dept Pathol & Lab Med, Long Isl Jewish Med Ctr, Manhasset, NY 11030 USA.
   [Belverud, Shawn; Schulder, Michael] N Shore LIJ Hlth Syst, Dept Neurosurg, Manhasset, NY USA.
   [Woldenberg, Rona F.] N Shore Univ Hosp, Dept Radiol, Manhasset, NY 11030 USA.
   [Demopoulos, Alexis] Mt Sinai Sch Med, Dept Med, Tisch Canc Inst, New York, NY USA.
   [Demopoulos, Alexis] Mt Sinai Sch Med, Dept Neurosurg, New York, NY USA.
   [Schulder, Michael; Li, Jian Yi] N Shore LIJ Hlth Syst, Harvey Cushing Brain Tumor Inst, Manhasset, NY USA.
   [Schulder, Michael; Li, Jian Yi] N Shore LIJ Hlth Syst, Feinstein Inst Med Res, Manhasset, NY USA.
C3 Northwell Health; North Shore University Hospital; Northwell Health;
   Northwell Health; North Shore University Hospital; Icahn School of
   Medicine at Mount Sinai; Icahn School of Medicine at Mount Sinai;
   Northwell Health; Northwell Health
RP Li, JY (corresponding author), N Shore Univ Hosp, Dept Pathol & Lab Med, Long Isl Jewish Med Ctr, 300 Community Dr, Manhasset, NY 11030 USA.
EM jli2@nshs.edu
OI Woldenberg, Rona/0000-0001-9481-5996
CR Batchelor T, 2006, J CLIN ONCOL, V24, P1281, DOI 10.1200/JCO.2005.04.8819
   Bhagavathi S, 2008, CLIN NEUROPATHOL, V27, P13
   Braaten KM, 2003, CLIN CANCER RES, V9, P1063
   Deckert M., 2007, WHO Classification of Tumours of the Central Nervous System, Vfourth, P188
   Gavrilovic IT, 2006, J CLIN ONCOL, V24, P4570, DOI 10.1200/JCO.2006.06.6910
   Gerstner E, 2007, EXPERT REV ANTICANC, V7, P689, DOI 10.1586/14737140.7.5.689
   Shimura T, 2001, Brain Tumor Pathol, V18, P161, DOI 10.1007/BF02479431
NR 7
TC 3
Z9 3
U1 1
U2 2
PU SPRINGER
PI NEW YORK
PA 233 SPRING ST, NEW YORK, NY 10013 USA
SN 0167-594X
EI 1573-7373
J9 J NEURO-ONCOL
JI J. Neuro-Oncol.
PD FEB
PY 2010
VL 96
IS 3
BP 433
EP 436
DI 10.1007/s11060-009-9974-5
PG 4
WC Oncology; Clinical Neurology
WE Science Citation Index Expanded (SCI-EXPANDED)
SC Oncology; Neurosciences & Neurology
GA 546DL
UT WOS:000273788700016
PM 19618113
DA 2024-06-03
ER

PT J
AU Hatipoglu, HG
   Ergungor, MF
   Daglioglu, E
   Uzum, N
   Ciliz, D
   Yuksel, E
AF Hatipoglu, Hatice Gul
   Ergungor, Mehmet Fikret
   Daglioglu, Ergun
   Uzum, Nuket
   Ciliz, Deniz
   Yuksel, Enis
TI Primary Central Nervous System Lymphoma: Diffusion Weighted Imaging and
   Spectroscopy
SO JOURNAL OF NEUROLOGICAL SCIENCES-TURKISH
LA Turkish
DT Article
DE Brain; diffusion; lymphoma; MR; spectroscopy
ID MAGNETIC-RESONANCE SPECTROSCOPY; PRIMARY CNS LYMPHOMA; IMMUNOCOMPETENT
   PATIENTS; BRAIN-TUMORS; PCNSL
AB Primary central nervous system lymphoma (PCNSL) is most commonly confused with high grade glial tumors. One third of all cases were misdiagnosed with neuroradiological procedures. The recommended treatment modality is chemotherapy and radiotherapy in contrary to high grade gliomas. It is important to differentiate lymphoma and high grade glial tumors. The latest studies demonstated the beneficial role of advanced neuroradiological procedures like diffusion weighted imaging (DWI), apparent difusion coefficient map (ADC) and spectroscopy. The cranial MRI study with conventional sequences showed a mass lesion which invaded the corpus callosum and the ventricule in a 70-year old man. It was hyperintense on DWI images compared to white matter and iso- mildly hypointense on ADC map. There was a decrease in N-acetyl aspartate (NAA) and creatine peak and an increase in the choline peak. A remarkable lipid peak was present. The differential diagnosis included lymphoma primarily. The diagnosis was diffuse B cell lymphoma after histopathological evaluation. Our purpose in this study is to emphasize the importance of DWI, ADC map and spectroscopy in addition to conventional MRI sequences.
C1 [Hatipoglu, Hatice Gul; Ergungor, Mehmet Fikret; Daglioglu, Ergun; Ciliz, Deniz; Yuksel, Enis] Ankara Numune Egitim, Ankara, Turkey.
   [Hatipoglu, Hatice Gul; Ergungor, Mehmet Fikret; Daglioglu, Ergun; Ciliz, Deniz; Yuksel, Enis] Arastirma Hastanesi, Ankara, Turkey.
C3 Ankara Numune Training & Research Hospital
RP Hatipoglu, HG (corresponding author), Ankara Numune Egitim, Ankara, Turkey.
EM gulhatip@yahoo.com
RI CILIZ, Deniz/GPW-8310-2022; Daglioglu, Ergun/AAV-4708-2021
CR Bulakbasi N, 2004, J COMPUT ASSIST TOMO, V28, P735, DOI 10.1097/00004728-200411000-00003
   Cha S, 2006, AM J NEURORADIOL, V27, P475
   Coulon A, 2002, EUR RADIOL, V12, P329, DOI 10.1007/s003300101037
   Dubuisson A, 2004, CLIN NEUROL NEUROSUR, V107, P55, DOI 10.1016/j.clineuro.2004.03.005
   Gliemroth J, 2003, CLIN NEUROL NEUROSUR, V105, P78, DOI 10.1016/S0303-8467(02)00105-1
   Guo AC, 2002, RADIOLOGY, V224, P177, DOI 10.1148/radiol.2241010637
   Haldorsen IS, 2005, ACTA ONCOL, V44, P728, DOI 10.1080/02841860500256272
   Harting I, 2003, NEUROSCI LETT, V342, P163, DOI 10.1016/S0304-3940(03)00272-6
   Jahnke K, 2005, AM J NEURORADIOL, V26, P2446
   Kitis O, 2005, EUR J RADIOL, V55, P393, DOI 10.1016/j.ejrad.2005.02.004
   Küker W, 2005, NEUROLOGY, V65, P1129, DOI 10.1212/01.wnl.0000178894.51436.54
   Küker W, 2005, J NEURO-ONCOL, V72, P169, DOI 10.1007/s11060-004-3390-7
   Lai R, 2002, NEUROLOGY, V59, P1557, DOI 10.1212/01.WNL.0000034256.20173.EA
   Raizer JJ, 2005, J NEURO-ONCOL, V71, P173, DOI 10.1007/s11060-004-1360-8
   Salzman KL, 2004, DIAGNOSTIC IMAGING B
NR 15
TC 3
Z9 3
U1 0
U2 0
PU JOURNAL NEUROLOGICAL SCIENCES
PI BORNOVA-IZMIR
PA EGE UNIV HOSP. FAC MED, DEPT NEUROSURGERY, BORNOVA-IZMIR, TR35100,
   TURKEY
SN 1302-1664
J9 J NEUROL SCI-TURK
JI J. Neurol. Sci.-Turk.
PY 2010
VL 27
IS 1
BP 98
EP 103
PG 6
WC Neurosciences
WE Science Citation Index Expanded (SCI-EXPANDED)
SC Neurosciences & Neurology
GA 589OE
UT WOS:000277159000015
DA 2024-06-03
ER

PT J
AU Schlegel, U
   Korfel, A
   Thiel, E
   Wick, W
   Kortmann, R
   Deckert, M
   Schackert, G
AF Schlegel, U.
   Korfel, A.
   Thiel, E.
   Wick, W.
   Kortmann, R.
   Deckert, M.
   Schackert, G.
TI Primary CNS lymphomas
SO ONKOLOGE
LA German
DT Article
DE PCNSL; Non-Hodgkin's B-cell lymphoma; Methotrexate; Whole brain
   radiotherapy; Neurotoxicity
ID CENTRAL-NERVOUS-SYSTEM; HIGH-DOSE METHOTREXATE; WHOLE-BRAIN
   RADIOTHERAPY; STEM-CELL RESCUE; PHASE-II; CONSOLIDATING RADIOTHERAPY;
   IMMUNOCOMPETENT PATIENTS; EUROPEAN ORGANIZATION; INTRAOCULAR LYMPHOMA;
   1ST-LINE TREATMENT
AB Primary CNS lymphomas (PCNSL) are rare brain tumors comprising only 3% of all primary intracranial neoplasms. The median age at diagnosis ranges between 60 and 65 years. PCNSLs often cause a rapidly progressing psychosyndrome. Magnetic resonance imaging (MRI) reveals multiple or single lesions with homogenous contrast enhancement often in the vicinity of the ventricles. The diagnostic method of choice is stereotactic biopsy. In more than 90% of cases a highly malignant B-cell non-Hodgkin's lymphoma of the diffuse large-cell type is diagnosed. Patients should be included in clinical studies in order to optimize therapy. Patients younger than 60 years old are expected to be treated curatively and should receive polychemotherapy including systemic high-dose methotrexate (MTX). The role of high-dose chemotherapy with autologous stem cell transplantation as primary treatment has not finally been defined. For patients older than 60 years a curative treatment strategy is not established and in addition, toxicity plays a major role. A MTX-based chemotherapy, e.g. in combination with ifosfamide or temozolomide can be administered. Radiotherapy alone as primary treatment is not recommended. Combination radiotherapy with MTX-based chemotherapy is also not established, demonstrating a high rate of neurotoxicity at late follow-up. In the case of recurrence there are a number of possible treatment options depending on the primary therapy. In Germany, several study groups are organized and the aim of these consortia is optimization of PCNSL therapy.
C1 [Schlegel, U.] Klinikum Ruhr Univ Bochum, Neurol Klin, Knappschaftskrankenhaus Bochum Langendreer, D-44892 Bochum, Germany.
   [Korfel, A.; Thiel, E.] Charite, Med Klin 3, D-13353 Berlin, Germany.
   [Wick, W.] Neurol Univ Klin Heidelberg, Abt Neuroonkol, Heidelberg, Germany.
   [Kortmann, R.] Univ Klinikum Leipzig, Klin Strahlentherapie & Radioonkol, Leipzig, Germany.
   [Deckert, M.] Univ Klin Koln, Inst Neuropathol, Cologne, Germany.
   [Schackert, G.] Tech Univ Dresden, Univ Klinikum Carl Gustav Carus, Neurochirurg Klin, Dresden, Germany.
C3 Ruhr University Bochum; Free University of Berlin; Humboldt University
   of Berlin; Charite Universitatsmedizin Berlin; Ruprecht Karls University
   Heidelberg; Leipzig University; University of Cologne; Technische
   Universitat Dresden; Carl Gustav Carus University Hospital
RP Schlegel, U (corresponding author), Klinikum Ruhr Univ Bochum, Neurol Klin, Knappschaftskrankenhaus Bochum Langendreer, Schornau 23-25, D-44892 Bochum, Germany.
EM uwe.schlegel@kk-bochum.de
RI Deckert, Martina/P-2842-2016; Wick, Wolfgang/AAA-2545-2020
OI Wick, Wolfgang/0000-0002-6171-634X
CR Abrey LE, 2006, J CLIN ONCOL, V24, P5711, DOI 10.1200/JCO.2006.08.2941
   Abrey LE, 2003, J CLIN ONCOL, V21, P4151, DOI 10.1200/JCO.2003.05.024
   Abrey LE, 2005, J CLIN ONCOL, V23, P5034, DOI 10.1200/JCO.2005.13.524
   Abrey LE, 1998, J CLIN ONCOL, V16, P859, DOI 10.1200/JCO.1998.16.3.859
   [Anonymous], 2008, WHO Classification of Tumors of Haematopoietic and Lymphoid Tissues
   Antinori A, 2001, AIDS, V15, P1483, DOI 10.1097/00002030-200108170-00005
   Batchelor T, 2006, J CLIN ONCOL, V24, P1281, DOI 10.1200/JCO.2005.04.8819
   Batchelor T, 2003, J CLIN ONCOL, V21, P1044, DOI 10.1200/JCO.2003.03.036
   Bellinzona M, 2005, EJSO, V31, P100, DOI 10.1016/j.ejso.2004.10.002
   *CENTR BRAIN TUM R, 1998, STAT REP 2005 PRIM B
   Chan Chi-Chao, 2002, Curr Opin Ophthalmol, V13, P411, DOI 10.1097/00055735-200212000-00012
   Correa DD, 2007, ANN ONCOL, V18, P1145, DOI 10.1093/annonc/mdl464
   Courts C, 2007, J NEUROPATH EXP NEUR, V66, P230, DOI 10.1097/01.jnen.0000248553.45456.96
   DeAngelis LM, 2002, J CLIN ONCOL, V20, P4643, DOI 10.1200/JCO.2002.11.013
   Deckert M., 2007, WHO Classification of Tumours of the Central Nervous System, P187
   Doolittle ND, 2007, LEUKEMIA LYMPHOMA, V48, P1712, DOI 10.1080/10428190701493902
   EKENEL M, 2008, CANCER
   Enting RH, 2004, NEUROLOGY, V63, P901, DOI 10.1212/01.WNL.0000137050.43114.42
   Ferreri AJM, 2002, NEUROLOGY, V58, P1513, DOI 10.1212/WNL.58.10.1513
   Fischer L, 2008, NEUROLOGY, V71, P1102, DOI 10.1212/01.wnl.0000326958.52546.f5
   Fischer L, 2004, NEUROLOGY, V62, P1885, DOI 10.1212/01.WNL.0000125334.16420.D4
   Fischer L, 2006, HAEMATOLOGICA, V91, P429
   Gerstner ER, 2008, NEUROLOGY, V70, P401, DOI 10.1212/01.wnl.0000300671.37279.0e
   Gleissner B, 2002, NEUROLOGY, V58, P390, DOI 10.1212/WNL.58.3.390
   Herrlinger U, 2005, ANN NEUROL, V57, P843, DOI 10.1002/ana.20495
   Hoang-Xuan K, 2003, J CLIN ONCOL, V21, P2726, DOI 10.1200/JCO.2003.11.036
   Hoffmann C, 2001, AIDS, V15, P2119, DOI 10.1097/00002030-200111090-00007
   Hottinger AF, 2007, NEUROLOGY, V69, P1178, DOI 10.1212/01.wnl.0000276986.19602.c1
   ILLERHAUS G, 2008, ANN ONCOL
   Illerhaus G, 2007, HAEMATOLOGICA, V93, P147, DOI 10.3324/haematol.11771
   Illerhaus G, 2006, J CLIN ONCOL, V24, P3865, DOI 10.1200/JCO.2006.06.2117
   Iwamoto FM, 2007, CANCER, V110, P2528, DOI 10.1002/cncr.23077
   Jahnke K, 2006, GRAEF ARCH CLIN EXP, V244, P663, DOI 10.1007/s00417-005-0138-9
   Jahnke K, 2005, ANN ONCOL, V16, P445, DOI 10.1093/annonc/mdi075
   Jahnke K, 2005, BRIT J HAEMATOL, V128, P616, DOI 10.1111/j.1365-2141.2004.05361.x
   Jahnke K, 2006, J CLIN ONCOL, V24, P4754, DOI 10.1200/JCO.2006.06.7165
   Khan RB, 2002, J NEURO-ONCOL, V58, P175, DOI 10.1023/A:1016077907952
   Küker W, 2005, J NEURO-ONCOL, V72, P169, DOI 10.1007/s11060-004-3390-7
   Lai R, 2004, NEUROLOGY, V62, P451, DOI 10.1212/01.WNL.0000106941.51340.A2
   MAZA S, 2008, NEUROONCOL
   Mohile NA, 2008, NEURO-ONCOLOGY, V10, P223, DOI 10.1215/15228517-2007-061
   Montesinos-Rongen M, 2004, BLOOD, V103, P1869, DOI 10.1182/blood-2003-05-1465
   NELSON DF, 1992, INT J RADIAT ONCOL, V23, P9, DOI 10.1016/0360-3016(92)90538-S
   Nguyen PL, 2005, J CLIN ONCOL, V23, P1507, DOI 10.1200/JCO.2005.01.161
   O'Brien P, 2000, J CLIN ONCOL, V18, P519, DOI 10.1200/JCO.2000.18.3.519
   Omuro AMP, 2005, ARCH NEUROL-CHICAGO, V62, P1595, DOI 10.1001/archneur.62.10.1595
   Omuro AMP, 2007, J NEURO-ONCOL, V85, P207, DOI 10.1007/s11060-007-9397-0
   Palmedo H, 2006, EUR J NUCL MED MOL I, V33, P164, DOI 10.1007/s00259-005-1917-6
   Pels H, 2003, J CLIN ONCOL, V21, P4489, DOI 10.1200/JCO.2003.04.056
   Pels H, 2003, ONKOLOGIE, V26, P351, DOI 10.1159/000072095
   Pels Hendrik, 2006, Curr Treat Options Neurol, V8, P346, DOI 10.1007/s11940-006-0024-8
   Pels H, 2009, J NEURO-ONCOL, V91, P299, DOI 10.1007/s11060-008-9712-4
   Plotkin SR, 2004, CLIN CANCER RES, V10, P5643, DOI 10.1158/1078-0432.CCR-04-0159
   Poortmans PMP, 2003, J CLIN ONCOL, V21, P4483, DOI 10.1200/JCO.2003.03.108
   Porter AB, 2008, ANN NEUROL, V63, P662, DOI 10.1002/ana.21366
   Reni M, 2004, EUR J CANCER, V40, P1682, DOI 10.1016/j.ejca.2004.03.008
   Reni M, 2007, CANCER LETT, V258, P165, DOI 10.1016/j.canlet.2007.10.009
   Rubenstein JL, 2007, J CLIN ONCOL, V25, P1350, DOI 10.1200/JCO.2006.09.7311
   SCHLEGEL U, 2008, KURZGEFASSTE INTERDI, P188
   Shah GD, 2007, J CLIN ONCOL, V25, P4730, DOI 10.1200/JCO.2007.12.5062
   Shenkier TN, 2005, J CLIN ONCOL, V23, P2233, DOI 10.1200/JCO.2005.07.109
   Shibamoto Y, 2005, INT J RADIAT ONCOL, V62, P809, DOI 10.1016/j.ijrobp.2004.12.043
   Smith JR, 2002, OPHTHALMOLOGY, V109, P1709, DOI 10.1016/S0161-6420(02)01125-9
   Soussain C, 2008, J CLIN ONCOL, V26, P2512, DOI 10.1200/JCO.2007.13.5533
NR 64
TC 3
Z9 3
U1 0
U2 1
PU SPRINGER HEIDELBERG
PI HEIDELBERG
PA TIERGARTENSTRASSE 17, D-69121 HEIDELBERG, GERMANY
SN 0947-8965
EI 1433-0415
J9 ONKOLOGE
JI Onkologe
PD MAR
PY 2009
VL 15
IS 3
BP 211
EP +
DI 10.1007/s00761-009-1573-8
PG 9
WC Oncology
WE Science Citation Index Expanded (SCI-EXPANDED)
SC Oncology
GA 425FB
UT WOS:000264621300002
DA 2024-06-03
ER

PT J
AU Kiewe, P
   Loddenkemper, C
   Anagnostopoulos, I
   Reinwald, M
   Thiel, E
   Korfel, A
AF Kiewe, Philipp
   Loddenkemper, Christoph
   Anagnostopoulos, Ioannis
   Reinwald, Mark
   Thiel, Eckhard
   Korfel, Agnieszka
TI High-dose methotrexate is beneficial in parenchymal brain masses of
   uncertain origin suspicious for primary CNS lymphoma
SO NEURO-ONCOLOGY
LA English
DT Article
DE brain masses; brain tumor; CNS lymphoma; high-dose methotrexate;
   unconfirmed diagnosis; unconfirmed histology
ID CENTRAL-NERVOUS-SYSTEM; ACUTE DISSEMINATED ENCEPHALOMYELITIS;
   TUMEFACTIVE DEMYELINATING LESION; PRIMARY ANGIITIS; STEREOTACTIC BIOPSY;
   MR; VASCULITIS; SURVIVAL; EFFICACY; FEATURES
AB In patients with parenchymal brain masses of uncertain origin responsive to corticosteroids, primary CNS lymphoma (PCNSL) should be considered. PCNSL is a rare but aggressive brain tumor that is highly sensitive to high-dose methotrexate (HDMTX)-based chemotherapy. We report a series of six patients with brain masses without histologic confirmation suspicious for PCNSL based on clinical and radiomorphologic criteria after exclusion of some infectious conditions. All patients were treated with HDMTX. We observed two complete responses, two partial responses, and one stable disease. One patient had progressive disease and received rescue whole-brain irradiation. All patients were alive without disease progression 12-48 months after HDMTX start. No symptoms of late neurotoxicity have occurred so far. The response and survival data in this small series of patients are encouraging and suggest a benefit for patients with suspected PCNSL after initial treatment with HDMTX.
C1 Dept Hematol Oncol & Transfus Med, D-12200 Berlin, Germany.
   Dept Pathol, D-12200 Berlin, Germany.
RP Kiewe, P (corresponding author), Dept Hematol Oncol & Transfus Med, Charite Campus Benjamin Franklin,Hindenburgdam 30, D-12200 Berlin, Germany.
EM philipp.kiewe@charite.de
OI Reinwald, Mark/0000-0002-6506-2136
CR Abrey LE, 2005, J CLIN ONCOL, V23, P5034, DOI 10.1200/JCO.2005.13.524
   Abrey LE, 1998, J CLIN ONCOL, V16, P859, DOI 10.1200/JCO.1998.16.3.859
   Alderson L, 1996, J NEUROL NEUROSUR PS, V60, P102, DOI 10.1136/jnnp.60.1.102
   Bernays RL, 2002, J NEUROSURG, V97, P354, DOI 10.3171/jns.2002.97.2.0354
   Bromberg JEC, 2002, NEUROLOGY, V59, P762, DOI 10.1212/WNL.59.5.762
   Bullmann C, 2000, EUR J ENDOCRINOL, V142, P365, DOI 10.1530/eje.0.1420365
   Capello E, 2004, NEUROL SCI, V25, pS361, DOI 10.1007/s10072-004-0341-1
   Dagher AP, 1996, NEURORADIOLOGY, V38, P560
   Deangelis L M, 1995, Oncology (Williston Park), V9, P63
   EBY NL, 1988, CANCER-AM CANCER SOC, V62, P2461, DOI 10.1002/1097-0142(19881201)62:11<2461::AID-CNCR2820621135>3.0.CO;2-M
   GLASS J, 1994, J NEUROSURG, V81, P188, DOI 10.3171/jns.1994.81.2.0188
   Gleissner B, 2002, NEUROLOGY, V58, P390, DOI 10.1212/WNL.58.3.390
   Hall WA, 1998, CANCER, V82, P1749, DOI 10.1002/(SICI)1097-0142(19980501)82:9<1756::AID-CNCR23>3.0.CO;2-2
   Harting I, 2003, NEUROSCI LETT, V342, P163, DOI 10.1016/S0304-3940(03)00272-6
   Hartmann M, 2003, NEUROSCI LETT, V338, P119, DOI 10.1016/S0304-3940(02)01367-8
   Herrera JA, 2001, MED HYPOTHESES, V57, P393, DOI 10.1054/mehy.2001.1378
   Hoeve MA, 2000, J CLIN PATHOL-MOL PA, V53, P194, DOI 10.1136/mp.53.4.194
   HOFFMAN JM, 1993, J NUCL MED, V34, P567
   Jahnke K, 2005, BRIT J HAEMATOL, V128, P616, DOI 10.1111/j.1365-2141.2004.05361.x
   Küker W, 2005, J NEURO-ONCOL, V72, P169, DOI 10.1007/s11060-004-3390-7
   Kurihara N, 1996, CLIN IMAG, V20, P171, DOI 10.1016/0899-7071(95)00012-7
   MacLaren K, 2005, QJM-INT J MED, V98, P643, DOI 10.1093/qjmed/hci098
   Marchioni E, 2005, NEUROLOGY, V65, P1057, DOI 10.1212/01.wnl.0000179302.93960.ad
   MENDEZ MF, 1988, NEUROLOGY, V38, P1153, DOI 10.1212/WNL.38.7.1153
   Menge T, 2005, ARCH NEUROL-CHICAGO, V62, P1673, DOI 10.1001/archneur.62.11.1673
   Mombaerts I, 1996, OPHTHALMOLOGY, V103, P521
   Moritani T, 2004, CLIN IMAG, V28, P261, DOI 10.1016/S0899-7071(03)00191-8
   NELSON DF, 1992, INT J RADIAT ONCOL, V23, P9, DOI 10.1016/0360-3016(92)90538-S
   Raizer JJ, 2005, J NEURO-ONCOL, V71, P173, DOI 10.1007/s11060-004-1360-8
   Rehman HU, 2000, J ROY SOC MED, V93, P586, DOI 10.1177/014107680009301108
   Reiche W, 2007, CLIN NEUROL NEUROSUR, V109, P92, DOI 10.1016/j.clineuro.2006.03.007
   Roelcke U, 1999, J NEURO-ONCOL, V43, P231, DOI 10.1023/A:1006202402010
   ROMANGOLDSTEIN SM, 1992, AM J NEURORADIOL, V13, P1207
   SCHWAIGHOFER BW, 1989, AM J NEURORADIOL, V10, P725
   Schwarz S, 2001, NEUROLOGY, V56, P1313, DOI 10.1212/WNL.56.10.1313
   Silva HCA, 1999, ARQ NEURO-PSIQUIAT, V57, P921, DOI 10.1590/S0004-282X1999000600004
   Siva A, 2001, J NEUROL, V248, P451, DOI 10.1007/s004150170154
   Tan HM, 2004, BRIT J RADIOL, V77, P153, DOI 10.1259/bjr/26682607
   Volcy M, 2004, J NEUROL SCI, V227, P85, DOI 10.1016/j.jns.2004.08.007
   WILD A M, 1990, British Journal of Neurosurgery, V4, P407, DOI 10.3109/02688699008992763
NR 40
TC 3
Z9 5
U1 0
U2 0
PU OXFORD UNIV PRESS INC
PI CARY
PA JOURNALS DEPT, 2001 EVANS RD, CARY, NC 27513 USA
SN 1522-8517
EI 1523-5866
J9 NEURO-ONCOLOGY
JI Neuro-Oncology
PD APR
PY 2007
VL 9
IS 2
BP 96
EP 102
DI 10.1215/15228517-2006-037
PG 7
WC Oncology; Clinical Neurology
WE Science Citation Index Expanded (SCI-EXPANDED)
SC Oncology; Neurosciences & Neurology
GA 154EJ
UT WOS:000245489300004
PM 17301290
OA Green Published, Bronze
DA 2024-06-03
ER

PT J
AU Ponzoni, M
   Kwee, I
   Mazzucchelli, L
   Ferreri, AJM
   Zucca, E
   Doglioni, C
   Cavalli, F
   Bertoni, F
AF Ponzoni, Maurilio
   Kwee, Ivo
   Mazzucchelli, Luca
   Ferreri, Andres J. M.
   Zucca, Emanuele
   Doglioni, Claudio
   Cavalli, Franco
   Bertoni, Francesco
TI A virtual tissue bank for primary central nervous system lymphomas in
   immunocompetent individuals
SO PATHOBIOLOGY
LA English
DT Article
DE biopsy; brain tumor; central nervous system; lymphoma, primary;
   non-hodgkin lymphoma; tissue sampling; virtual tissue bank
ID B-CELL LYMPHOMAS; NON-HODGKINS-LYMPHOMAS; CLASS-II GENES; FREQUENT LOSS;
   HLA REGION; EXPRESSION; LYMPHOCYTES; BRAIN; DELETIONS
AB Primary central nervous system lymphoma (PCNSL) is a rare form of extranodal non-Hodgkin's lymphoma with continuously increasing incidence in both immunosuppressed and immunocompetent individuals. PCNSL is a very aggressive tumor with a poor outcome, and its clinical outcome is much worse than for nodal lymphomas. Differently from lymphomas arising in lymph nodes or in other extranodal sites, the treatment of PCNSL remains very unsatisfactory. Current biologic knowledge of PCNSL is still limited and several fundamental questions remain to be answered. This is mainly due to the paucity of PCNSL material for adequate translational research. With the aim of providing biologic material to investigators interested in PCNSL, we have implemented a virtual tissue bank (VTB) for PCNSL in immunocompetent patients. After registration, the VTB is accessible via any web browser at www.ielsg.org. Only anonymous data are centralized at the website of the International Extranodal Lymphoma Study Group, whilst the pathologic material is maintained at the local pathology institutes.
C1 Ist Sci San Raffaele, Pathol Unit, Div Pathol, IT-20132 Milan, Italy.
   Ist Sci San Raffaele, Dept Oncol, IT-20132 Milan, Italy.
   Ist Cantonale Patol, Locarno, Switzerland.
   Int Extranodal Lymphoma Study Grp, Bellinzona, Switzerland.
   Oncol Inst So Switzerland, Bellinzona, Switzerland.
   Ist Dalle Molle Studi Intelligenza Artificiale, Manno, Switzerland.
   Ctr Hematol, London, England.
   Unit Lymphoid Malignancies, London, England.
C3 Vita-Salute San Raffaele University; IRCCS Ospedale San Raffaele;
   Vita-Salute San Raffaele University; IRCCS Ospedale San Raffaele;
   Institute of Oncology Research (IOR); Universita della Svizzera Italiana
RP Ponzoni, M (corresponding author), Ist Sci San Raffaele, Pathol Unit, Div Pathol, Via Olgettina 60, IT-20132 Milan, Italy.
EM ponzoni.maurilio@hsr.it
RI Ferreri, Andrés J. M./A-6662-2013; Bertoni, Francesco/G-6922-2014
OI Zucca, Emanuele/0000-0002-5522-6109; Bertoni,
   Francesco/0000-0001-5637-8983; DOGLIONI, Claudio/0000-0002-4969-5216
CR Aloisi F, 2001, GLIA, V36, P165, DOI 10.1002/glia.1106
   Anthony IC, 2003, BRAIN, V126, P1058, DOI 10.1093/brain/awg118
   Boonstra R, 2003, VIRCHOWS ARCH, V443, P164, DOI 10.1007/s00428-003-0836-9
   Braaten KM, 2003, CLIN CANCER RES, V9, P1063
   Camilleri-Broët S, 2006, BLOOD, V107, P190, DOI 10.1182/blood-2005-03-1024
   Cobbers JMJL, 1998, BRAIN PATHOL, V8, P263
   Ferreri A J, 2003, Forum (Genova), V13, P33
   Ferreri AJM, 2006, NEUROLOGY, V66, P1435, DOI 10.1212/01.wnl.0000210464.94122.e1
   Ferreri AJM, 2003, J CLIN ONCOL, V21, P2407, DOI 10.1200/JCO.2003.01.135
   Ferreri AJM, 2003, J CLIN ONCOL, V21, P266, DOI 10.1200/JCO.2003.09.139
   Ferreri AJM, 2004, BRIT J CANCER, V90, P353, DOI 10.1038/sj.bjc.6601472
   Ferreri AJM, 2003, HAEMATOLOGICA, V88, P1063
   Ferreri AJM, 2003, J CLIN ONCOL, V21, P1649, DOI 10.1200/JCO.2003.99.053
   Hair JF, 2003, EUR J CANCER, V39, P2253, DOI 10.1016/S0959-8049(03)00670-1
   Heppner F L, 2001, Prog Brain Res, V132, P737
   Hickey WF, 2001, GLIA, V36, P118, DOI 10.1002/glia.1101
   Jordanova ES, 2003, IMMUNOGENETICS, V55, P203, DOI 10.1007/s00251-003-0563-z
   Jordanova ES, 2002, GENE CHROMOSOME CANC, V35, P38, DOI 10.1002/gcc.10093
   Lister Andrew, 2002, Hematology Am Soc Hematol Educ Program, P283
   Malone T, 2002, J NATL CANCER I, V94, P769
   Montesinos-Rongen M, 1999, AM J PATHOL, V155, P2077, DOI 10.1016/S0002-9440(10)65526-5
   Montesinos-Rongen M, 2004, BLOOD, V103, P1869, DOI 10.1182/blood-2003-05-1465
   Morente MM, 2005, HEMATOL ONCOL, V23, P54, DOI 10.1002/hon.749
   Nakamura M, 2004, HISTOL HISTOPATHOL, V19, P211, DOI 10.14670/HH-19.211
   Nakamura M, 2001, CANCER RES, V61, P6335
   Oosterhuis JW, 2003, NAT REV CANCER, V3, P73, DOI 10.1038/nrc973
   Ponzoni M, 2002, ANN ONCOL, V13, P1827, DOI 10.1093/annonc/mdf300
   Rickert CH, 1999, AM J PATHOL, V155, P1445, DOI 10.1016/S0002-9440(10)65458-2
   Riemersma SA, 2005, J PATHOL, V206, P328, DOI 10.1002/path.1783
   Riemersma SA, 2000, BLOOD, V96, P3569, DOI 10.1182/blood.V96.10.3569.h8003569_3569_3577
   Rubenstein JL, 2006, BLOOD, V107, P3716, DOI 10.1182/blood-2005-03-0897
   Schilsky RL, 2002, CLIN CANCER RES, V8, P943
   Sekita T, 1999, PATHOL INT, V49, P752, DOI 10.1046/j.1440-1827.1999.00929.x
   Shenkier TN, 2005, J CLIN ONCOL, V23, P2233, DOI 10.1200/JCO.2005.07.109
   Smith JR, 2003, BLOOD, V101, P815, DOI 10.1182/blood-2002-05-1576
   Streilein JW, 2003, NAT REV IMMUNOL, V3, P879, DOI 10.1038/nri1224
   Teodorovic I, 2003, EUR J CANCER, V39, P2256, DOI 10.1016/S0959-8049(03)00451-9
   Thompsett AR, 1999, BLOOD, V94, P1738, DOI 10.1182/blood.V94.5.1738.417k10_1738_1746
   van Veen EB, 2006, EUR J CANCER, V42, P2914, DOI 10.1016/j.ejca.2006.04.028
   Zucca E, 1999, ANN ONCOL, V10, P1023, DOI 10.1023/A:1008313229892
   Zucca E, 1997, ANN ONCOL, V8, P727, DOI 10.1023/A:1008282818705
NR 41
TC 3
Z9 3
U1 0
U2 0
PU KARGER
PI BASEL
PA ALLSCHWILERSTRASSE 10, CH-4009 BASEL, SWITZERLAND
SN 1015-2008
EI 1423-0291
J9 PATHOBIOLOGY
JI Pathobiology
PY 2007
VL 74
IS 4
BP 264
EP 269
DI 10.1159/000104455
PG 6
WC Cell Biology; Pathology
WE Science Citation Index Expanded (SCI-EXPANDED)
SC Cell Biology; Pathology
GA 201CN
UT WOS:000248809200012
PM 17709970
OA Bronze
DA 2024-06-03
ER

PT J
AU Shah, JJ
   Meredith, R
   Shen, S
   Nabors, B
   Lobuglio, A
   Yester, M
   Forero, A
AF Shah, Jatin J.
   Meredith, Ruby
   Shen, Sui
   Nabors, Burt
   Lobuglio, Albert
   Yester, Michael
   Forero, Andres
TI Case report of a patient with primary central nervous system lymphoma
   treated with radioimmunotherapy
SO CLINICAL LYMPHOMA & MYELOMA
LA English
DT Article
DE ibritumomab tiuxetan; methotrexate; monoclonal antibodies
ID PRIMARY CNS LYMPHOMA; RADIATION-THERAPY; CHEMOTHERAPY; METHOTREXATE;
   CYCLOPHOSPHAMIDE; RADIOTHERAPY; VINCRISTINE; DOXORUBICIN; DEXAMETHASONE;
   IRRADIATION
AB Primary central nervous system lymphoma (PCNSL) is a rare form of non-Hodgkin lymphoma arising within and confined to the central nervous system and, unlike other primary brain tumors, is very responsive to treatment. Aggressive management can lead to prolonged remissions or cures. However, the prognosis at relapse is generally poor with limited therapeutic options; clearly, new strategies are needed for these patients. Radioimmunotherapy has a growing role in the management of systemic non-Hodgkin lymphoma but has not been evaluated in PCNSL. We report here the first patient with PCNSL treated with radioimmunotherapy.
C1 Univ Alabama, Ctr Comprehens Canc, Dept Med, Div Hematol Oncol, Birmingham, AL 35294 USA.
   Univ Alabama, Ctr Comprehens Canc, Dept Med, Div Radiat Oncol, Birmingham, AL 35294 USA.
   Univ Alabama, Dept Med, Div Neurol, Birmingham, AL 35294 USA.
   Univ Alabama, Dept Radiol, Birmingham, AL 35294 USA.
C3 University of Alabama System; University of Alabama Birmingham;
   University of Alabama System; University of Alabama Birmingham;
   University of Alabama System; University of Alabama Birmingham;
   University of Alabama System; University of Alabama Birmingham
RP Forero, A (corresponding author), Univ Alabama, Ctr Comprehens Canc, Dept Med, Div Hematol Oncol, 1824 6th Ave S, Birmingham, AL 35294 USA.
EM andres.forero@ccc.uab.edu
OI Shen, Sui/0000-0003-2708-6580; Nabors, Louis/0000-0001-5926-2230
CR Batchelor T, 2003, J CLIN ONCOL, V21, P1044, DOI 10.1200/JCO.2003.03.036
   BLEYER WA, 1980, RAD DAMAGE NERVOUS S, P155
   CAVENESS WF, 1978, LATE BIOL EFFECTS IO, V2, P221
   CONSTINE LS, 1988, INT J RADIAT ONCOL, V15, P319, DOI 10.1016/S0360-3016(98)90011-6
   CURRAN WJ, 1987, INT J RADIAT ONCOL, V13, P1093, DOI 10.1016/0360-3016(87)90049-6
   DeAngelis LM, 2002, J CLIN ONCOL, V20, P4643, DOI 10.1200/JCO.2002.11.013
   Glass J, 1996, J NEURO-ONCOL, V30, P257
   GLASS J, 1994, J NEUROSURG, V81, P188, DOI 10.3171/jns.1994.81.2.0188
   Guha-Thakurta N, 1999, J NEURO-ONCOL, V43, P259, DOI 10.1023/A:1006210703827
   HOLLAND BA, 1987, MAGN RESON CHEM, V162, P509
   LACHANCE DH, 1994, NEUROLOGY, V44, P1721, DOI 10.1212/WNL.44.9.1721
   McAllister LD, 2000, NEUROSURGERY, V46, P51, DOI 10.1093/neurosurgery/46.1.51
   NAKHLEH RE, 1989, ARCH PATHOL LAB MED, V113, P1050
   Nelson DF, 1999, J NEURO-ONCOL, V43, P241, DOI 10.1023/A:1006206602918
   O'Brien P, 2000, J CLIN ONCOL, V18, P519, DOI 10.1200/JCO.2000.18.3.519
   Pels H, 2003, ONKOLOGIE, V26, P351, DOI 10.1159/000072095
   RAIZER JJ, 2000, P AN M AM SOC CLIN, V19, pA166
   RAMPEN FHJ, 1980, EUR J CANCER, V16, P177, DOI 10.1016/0014-2964(80)90149-8
   Schultz C, 1996, J CLIN ONCOL, V14, P556, DOI 10.1200/JCO.1996.14.2.556
   SHIBAMOTO Y, 1990, CANCER-AM CANCER SOC, V65, P1907, DOI 10.1002/1097-0142(19900501)65:9<1907::AID-CNCR2820650906>3.0.CO;2-L
NR 20
TC 3
Z9 3
U1 0
U2 0
PU CIG MEDIA GROUP, LP
PI DALLAS
PA 3500 MAPLE AVENUE, STE 750, DALLAS, TX 75219-3931 USA
SN 1557-9190
J9 CLIN LYMPHOMA MYELOM
JI Clin. Lymphoma Myeloma
PD NOV
PY 2006
VL 7
IS 3
BP 236
EP 238
PG 3
WC Oncology
WE Science Citation Index Expanded (SCI-EXPANDED)
SC Oncology
GA 105OI
UT WOS:000242039800011
PM 17229341
DA 2024-06-03
ER

PT J
AU Yamanaka, R
   Akutagawa, S
   Taguchi, F
   Yajima, N
   Tsuchiya, N
   Uzuka, T
   Morii, K
   Takahashi, H
   Tanaka, R
   Saijo, N
   Nishio, K
AF Yamanaka, R
   Akutagawa, S
   Taguchi, F
   Yajima, N
   Tsuchiya, N
   Uzuka, T
   Morii, K
   Takahashi, H
   Tanaka, R
   Saijo, N
   Nishio, K
TI Selection of surrogate marker genes in primary central nervous system
   lymphomas for radio-chemotherapy by DNA array analysis of gene
   expression profiles
SO INTERNATIONAL JOURNAL OF ONCOLOGY
LA English
DT Article
DE cDNA array; primary central nervous system lymphoma; gene expression
   profile; chemo-radiotherapy
ID NF-KAPPA-B; CARCINOMA CELLS; CANCER; CLASSIFICATION; APOPTOSIS;
   INHIBITOR; PATTERNS; CHEMOTHERAPY; ASSOCIATION; MICROARRAY
AB Primary central nervous system lymphomas (PCNSLs) are extra nodal B-cell non-Hodgkin's lymphomas with primary manifestation in the brain, and their incidence has been increasing among both immunocompetent and immunocompromised populations. Samples of oligodendroglioma (n=5), glioblastoma (n=7), PCNSL (n=6), and normal brain (n=3) were studied (total of 21 samples) using cDNA array technology. The hierarchical clustering algorithm was used to obtain a phylogenetic tree, and it revealed a striking feature: PCNSL was clearly separated. The genes encoding laminin receptor 2, thioredoxin peroxidase, and elongation factor-I were selected as specific genes in PCNSL by principal component analysis (PCA). When Mann-Whitney tests were performed to identify genes responsible for the differences between responders and non-responders to the treatment schedule for PCNSL, 76 known genes were found to show significantly different expression patterns between the two groups at the P<0.01 level. The two groups were clearly separated by the re-clustering method using the selected genes related to response to chemo-radiotherapy. This is the first report describing the gene expression profiles of PCNSL. In conclusion, accumulation of data with respect to the expression profiles of PCNSL specimens, clinicopathological data, susceptibility to treatment, and outcome will provide information for identifying optimal therapeutic modalities for individual patients and novel therapeutic targets.
C1 Natl Canc Ctr, Support Facil Project Ward 11F, Chuo Ku, Tokyo 1040045, Japan.
   Niigata Univ, Brain Res Inst, Dept Neurosurg, Niigata 9518122, Japan.
C3 National Cancer Center - Japan; Niigata University
RP Nishio, K (corresponding author), Natl Canc Ctr, Support Facil Project Ward 11F, Chuo Ku, 5-1-1 Tsukiji, Tokyo 1040045, Japan.
RI Yamanaka, Ryuya/AFL-0782-2022
OI Yamanaka, Ryuya/0000-0003-2941-7996
CR Alizadeh AA, 2000, NATURE, V403, P503, DOI 10.1038/35000501
   Arlt A, 2001, ONCOGENE, V20, P859, DOI 10.1038/sj.onc.1204168
   Backert S, 1999, INT J CANCER, V82, P868, DOI 10.1002/(SICI)1097-0215(19990909)82:6<868::AID-IJC16>3.0.CO;2-W
   Belkin AM, 2000, MICROSC RES TECHNIQ, V51, P280, DOI 10.1002/1097-0029(20001101)51:3<280::AID-JEMT7>3.0.CO;2-O
   BOURS V, 2000, EXP HEMATOL, V28, P1441
   Brown PO, 1999, NAT GENET, V21, P33, DOI 10.1038/4462
   Carlomagno F, 2000, INT J CANCER, V85, P845, DOI 10.1002/(SICI)1097-0215(20000315)85:6<845::AID-IJC18>3.3.CO;2-3
   CHAN JKC, 1994, HISTOPATHOLOGY, V25, P517, DOI 10.1111/j.1365-2559.1994.tb01371.x
   CULINE S, 1992, CANCER, V70, P2552, DOI 10.1002/1097-0142(19921115)70:10<2552::AID-CNCR2820701026>3.0.CO;2-Q
   Dehghani F, 1998, ACTA NEUROPATHOL, V95, P493, DOI 10.1007/s004010050830
   Dempke W, 2001, J CANCER RES CLIN, V127, P411, DOI 10.1007/s004320000225
   DeRisi J, 1996, NAT GENET, V14, P457
   EBY NL, 1988, CANCER-AM CANCER SOC, V62, P2461, DOI 10.1002/1097-0142(19881201)62:11<2461::AID-CNCR2820621135>3.0.CO;2-M
   Eisen MB, 1998, P NATL ACAD SCI USA, V95, P14863, DOI 10.1073/pnas.95.25.14863
   Fellenberg K, 2001, P NATL ACAD SCI USA, V98, P10781, DOI 10.1073/pnas.181597298
   FINE HA, 1993, ANN INTERN MED, V119, P1093, DOI 10.7326/0003-4819-119-11-199312010-00007
   Giatromanolaki A, 2001, AM J CLIN ONCOL-CANC, V24, P222, DOI 10.1097/00000421-200106000-00002
   Golub TR, 1999, SCIENCE, V286, P531, DOI 10.1126/science.286.5439.531
   Guha-Thakurta N, 1999, J NEURO-ONCOL, V43, P259, DOI 10.1023/A:1006210703827
   Hilsenbeck SG, 1999, J NATL CANCER I, V91, P453, DOI 10.1093/jnci/91.5.453
   Huang F, 1999, ONCOGENE, V18, P3546, DOI 10.1038/sj.onc.1202715
   Imamura F, 2000, JPN J CANCER RES, V91, P811, DOI 10.1111/j.1349-7006.2000.tb01018.x
   Iyer VR, 1999, SCIENCE, V283, P83, DOI 10.1126/science.283.5398.83
   Konecny G, 2001, CLIN CANCER RES, V7, P1743
   Kubiatowski T, 2001, J NEUROSURG, V95, P480, DOI 10.3171/jns.2001.95.3.0480
   Lafuente JV, 1999, J MOL NEUROSCI, V13, P177, DOI 10.1385/JMN:13:1-2:177
   LEFKOVITS I, 1988, P NATL ACAD SCI USA, V85, P3565, DOI 10.1073/pnas.85.10.3565
   LONGO DL, 1991, J CLIN ONCOL, V9, P25, DOI 10.1200/JCO.1991.9.1.25
   Mathur SP, 1998, AM J REPROD IMMUNOL, V40, P69
   MIMORI K, 1995, CANCER, V75, P1446, DOI 10.1002/1097-0142(19950315)75:6+<1446::AID-CNCR2820751509>3.0.CO;2-P
   Nejjari M, 1999, INT J CANCER, V83, P518, DOI 10.1002/(SICI)1097-0215(19991112)83:4<518::AID-IJC14>3.3.CO;2-H
   Nishioka K, 2001, BRIT J CANCER, V85, P412, DOI 10.1054/bjoc.2001.1934
   ONEILL KL, 1992, J NATL CANCER I, V84, P1825, DOI 10.1093/jnci/84.23.1825
   Perou CM, 1999, P NATL ACAD SCI USA, V96, P9212, DOI 10.1073/pnas.96.16.9212
   Reni M, 1997, ANN ONCOL, V8, P227, DOI 10.1023/A:1008201717089
   Russo SM, 2001, INT J RADIAT ONCOL, V50, P183, DOI 10.1016/S0360-3016(01)01446-8
   Scherf U, 2000, NAT GENET, V24, P236, DOI 10.1038/73439
   TATSUKA M, 1992, NATURE, V359, P333, DOI 10.1038/359333a0
   Teckchandani AM, 2001, ONCOGENE, V20, P1739, DOI 10.1038/sj.onc.1204246
   Wolf C R, 1999, IARC Sci Publ, P209
   Wulf GM, 2001, EMBO J, V20, P3459, DOI 10.1093/emboj/20.13.3459
   Yanagawa T, 1999, CANCER LETT, V145, P127, DOI 10.1016/S0304-3835(99)00243-8
   YOSHIDAM, 2001, CANC CHEMOTHER PHARM, V48, pS20
   Zhang P, 1997, J BIOL CHEM, V272, P30615, DOI 10.1074/jbc.272.49.30615
   Zhu JH, 1999, P NATL ACAD SCI USA, V96, P14911, DOI 10.1073/pnas.96.26.14911
NR 45
TC 3
Z9 3
U1 0
U2 1
PU PROFESSOR D A SPANDIDOS
PI ATHENS
PA 1, S MERKOURI ST, EDITORIAL OFFICE,, ATHENS 116 35, GREECE
SN 1019-6439
J9 INT J ONCOL
JI Int. J. Oncol.
PD OCT
PY 2003
VL 23
IS 4
BP 913
EP 923
PG 11
WC Oncology
WE Science Citation Index Expanded (SCI-EXPANDED)
SC Oncology
GA 732QY
UT WOS:000185958100006
PM 12963969
DA 2024-06-03
ER

PT J
AU Pilozzi, E
   Talerico, C
   Uccini, S
   Addesso, M
   Rossi, R
   Vago, L
   Antinori, A
   Ruco, LP
AF Pilozzi, E
   Talerico, C
   Uccini, S
   Addesso, M
   Rossi, R
   Vago, L
   Antinori, A
   Ruco, LP
TI B cell clonality in multiple localizations of primary central nervous
   system lymphomas in AIDS patients
SO LEUKEMIA & LYMPHOMA
LA English
DT Article
DE primary central nervous system lymphoma; clonality; immunoglobulin heavy
   chain restriction; central nervous system
ID EPSTEIN-BARR-VIRUS; LYMPHOPROLIFERATIVE DISORDERS; CEREBROSPINAL-FLUID;
   PATHOGENESIS; DIAGNOSIS; DNA
AB The aim of our study was to investigate B cell clonality of distinct localizations of primary central nervous system lymphomas (PCNSL) in AIDS patients. We selected seven autoptic cases of AIDS PCNSL with at least two separated localizations of the disease in the central nervous system (CNS). Clonality was investigated by immunoglobulin light chain restriction and by semi-nested PCR for the immunoglobulin heavy chain (IgH). Three cases showed a concordant restriction in the two lesions. In an additional case, an identical IgH sequence was found. The remaining three cases did not provide consistent information because of extensive necrosis in the lesions. Our findings suggest that multifocality of PCNSL is due to dissemination of a single neoplastic clone rather than to a synchronous transformation of multiple B cell clones.
C1 Univ Roma La Sapienza, Dipartimento Med Sperimentale & Patol, Rome, Italy.
   Anat Patol Osped Luigi Sacco, Milan, Italy.
   IRCCS lazzaro Spallanzani, Rome, Italy.
C3 Sapienza University Rome; University of Milan; Luigi Sacco Hospital;
   IRCCS Lazzaro Spallanzani
RP Pilozzi, E (corresponding author), Univ Roma La Sapienza, Osped Sant Andrea, Fac Med & Chirurg 2, Via Grottarossa 1035-1039, I-00189 Rome, Italy.
RI Antinori, Andrea/K-7125-2016; PILOZZI, Emanuela/AAC-1854-2022
OI Antinori, Andrea/0000-0003-2121-4684; PILOZZI,
   Emanuela/0000-0002-7110-9172
CR ACHILLE A, 1995, DIAGN MOL PATHOL, V4, P14, DOI 10.1097/00019606-199503000-00005
   Appleby P, 2000, JNCI-J NATL CANCER I, V92, P1823, DOI 10.1093/jnci/92.22.1823
   ARRIBAS JR, 1995, J CLIN MICROBIOL, V33, P1580, DOI 10.1128/JCM.33.6.1580-1583.1995
   CINQUE P, 1993, LANCET, V342, P398, DOI 10.1016/0140-6736(93)92814-A
   CLEARY ML, 1984, LANCET, V2, P489
   Gaidano G, 1998, AM J PATHOL, V152, P623
   Knowles DM, 1999, MODERN PATHOL, V12, P200
   LEVINE AM, 1991, CANCER, V68, P2466, DOI 10.1002/1097-0142(19911201)68:11<2466::AID-CNCR2820681124>3.0.CO;2-G
   Levine AM, 2000, SEMIN ONCOL, V27, P442
   Lyons SF, 1998, SEMIN ONCOL, V25, P461
   MACMAHON EME, 1991, LANCET, V338, P969, DOI 10.1016/0140-6736(91)91837-K
   Maher EA, 1999, SEMIN ONCOL, V26, P346
   Pilozzi E, 1999, J PATHOL, V188, P267
   SMITH WJ, 1988, J CLIN PATHOL, V41, P128, DOI 10.1136/jcp.41.2.128
NR 14
TC 3
Z9 3
U1 0
U2 0
PU TAYLOR & FRANCIS LTD
PI ABINGDON
PA 4 PARK SQUARE, MILTON PARK, ABINGDON OX14 4RN, OXON, ENGLAND
SN 1042-8194
J9 LEUKEMIA LYMPHOMA
JI Leuk. Lymphoma
PY 2003
VL 44
IS 6
BP 963
EP 966
DI 10.1080/1042819031000067611
PG 4
WC Oncology; Hematology
WE Science Citation Index Expanded (SCI-EXPANDED)
SC Oncology; Hematology
GA 654UQ
UT WOS:000181514800009
PM 12854894
DA 2024-06-03
ER

PT J
AU Adamek, D
   Moskala, M
   Kaluza, J
   Goscinski, I
AF Adamek, D
   Moskala, M
   Kaluza, J
   Goscinski, I
TI Primary malignant lymphoma of brain. A review of four cases diagnosed by
   means of CT-guided stereotactic biopsy
SO FOLIA NEUROPATHOLOGICA
LA English
DT Article
DE lymphoma; immunohistochemistry; electron microscopy; stereotactic biopsy
ID NERVOUS-SYSTEM LYMPHOMA; ACQUIRED-IMMUNODEFICIENCY-SYNDROME; REACTIVE
   ASTROCYTES; EXPRESSION; LESIONS
AB In a series of 66 CT-guided stereotactic biopsies (SB) of the brain performed in 1995-1998, four were found to be the primary non-Hodgkin's lymphomas (PCNSL). All cases were studied with immunohistochemistry (broad panel of antibodies; reactions performed mainly on cytological smears) and with the use of an electron microscopy. In an immunophenotyping all cases were positive for leukocyte common antigen (LCA) and 3/4 showed B-cell phenotype. Since the PCNSL are typically located in central, periventricular region of brain and the surgical removal does not bring any benefit, the stereotactic biopsy is a method of choice to make a definite diagnosis that opens the chances for implementation of chemo- and radiotherapy. The diagnostic difficulties that are derivatives of an extremely small amount of the available biopsy material were discussed and the role of the immunophenotyping and of the electron microscopy for avoiding the possible diagnostic mistakes was stressed. Cytological smears stained with H&E and the smears and histological slides with immunohistochemical reaction against glial fibrillary acidic protein (GFAP) showing sometimes extremely dense network of astrocytes mingled with neoplastic lymphoma cells are especially interesting and seem to suggest the involvement of astroglia in the pathogenesis of PCNSL.
C1 Jagiellonian Univ, Coll Med, Inst Neurol, Clin Neurotraumatol, PL-31503 Krakow, Poland.
   Jagiellonian Univ, Coll Med, Inst Neurol, Dept Neuropathol, PL-31503 Krakow, Poland.
C3 Jagiellonian University; Collegium Medicum Jagiellonian University;
   Jagiellonian University; Collegium Medicum Jagiellonian University
CR AHO R, 1993, ACTA NEUROPATHOL, V86, P71, DOI 10.1007/BF00454901
   Alderson L, 1996, J NEUROL NEUROSUR PS, V60, P102, DOI 10.1136/jnnp.60.1.102
   Cote TR, 1996, J NATL CANCER I, V88, P675, DOI 10.1093/jnci/88.10.675
   EDDLESTON M, 1993, NEUROSCIENCE, V54, P15, DOI 10.1016/0306-4522(93)90380-X
   GIRGRAH N, 1991, J NEUROPATH EXP NEUR, V50, P779, DOI 10.1097/00005072-199111000-00009
   HOCHBERG FH, 1988, J NEUROSURG, V68, P835, DOI 10.3171/jns.1988.68.6.0835
   JACK CR, 1988, RADIOLOGY, V167, P211, DOI 10.1148/radiology.167.1.3279454
   KORKOLOPOULOU P, 1994, J CLIN PATHOL, V47, P9, DOI 10.1136/jcp.47.1.9
   KosnoKruszewska E, 1996, FOLIA NEUROPATHOL, V34, P221
   MILLER DC, 1994, CANCER-AM CANCER SOC, V74, P1383, DOI 10.1002/1097-0142(19940815)74:4<1383::AID-CNCR2820740432>3.0.CO;2-1
   MRAK RE, 1997, NEUROPATHOLOGY DIAGN, P97
   PAULUS W, 1997, PATHOLOGY GENETICS T, P154
   Pirotte B, 1997, J NEURO-ONCOL, V32, P63, DOI 10.1023/A:1005733416571
   REMICK SC, 1990, MEDICINE, V69, P345, DOI 10.1097/00005792-199011000-00003
   SCHNEIDER J, 1992, J NEUROSURG, V77, P265, DOI 10.3171/jns.1992.77.2.0265
   TYOR WR, 1992, ANN NEUROL, V31, P349, DOI 10.1002/ana.410310402
   Wanschitz J, 1997, NEUROPATH APPL NEURO, V23, P43, DOI 10.1046/j.1365-2990.1997.7198071.x
   WERNER MH, 1995, CANCER, V76, P1634, DOI 10.1002/1097-0142(19951101)76:9<1634::AID-CNCR2820760921>3.0.CO;2-0
NR 18
TC 3
Z9 3
U1 0
U2 0
PU BLACKHORSE PUBLISHING INT, LTD
PI WARSAW
PA SOKRATESA 15, PL-01909 WARSAW, POLAND
SN 0028-3894
J9 FOLIA NEUROPATHOL
JI Folia Neuropathol.
PY 1999
VL 37
IS 1
BP 27
EP 33
PG 7
WC Neurosciences; Pathology
WE Science Citation Index Expanded (SCI-EXPANDED)
SC Neurosciences & Neurology; Pathology
GA 188YL
UT WOS:000079876900004
PM 10337061
DA 2024-06-03
ER

PT J
AU Buckingham, SC
   Benaim, E
   Sandlund, JT
   Gan, YJ
   Freiden, PJ
   Behm, FG
   Ribeiro, RC
   Sixbey, JW
   Slobod, KS
AF Buckingham, SC
   Benaim, E
   Sandlund, JT
   Gan, YJ
   Freiden, PJ
   Behm, FG
   Ribeiro, RC
   Sixbey, JW
   Slobod, KS
TI Primary central nervous system lymphoma in a child with acute B-cell
   lymphoblastic leukaemia: consecutive Epstein-Barr virus-related
   malignancies
SO BRITISH JOURNAL OF HAEMATOLOGY
LA English
DT Article
DE Epstein-Barr virus; acute B-cell leukaemia; primary CNS lymphoma;
   immunocompromised; non-Hodgkin's lymphoma
ID BURKITTS-LYMPHOMA
AB Primary central nervous system lymphoma (PCNSL), observed among immunocompromised AIDS patients, has not been reported during chemotherapy for acute lymphoblastic leukaemia (ALL), We report a case of PCNSL occurring in a child receiving intensive multiagent chemotherapy for B-cell ALL. In situ hybridization studies demonstrated Epstein-Barr virus genome in both tumours, suggesting a possible link between the two diseases. The clinical response of the PCNSL to conservative therapy highlights the importance of accurately diagnosing such EBV-related disorders, especially in patients where immune compromise can be reversed.
C1 St Jude Childrens Res Hosp, Dept Infect Dis, Memphis, TN 38105 USA.
   St Jude Childrens Res Hosp, Dept Hematol Oncol, Memphis, TN 38105 USA.
   St Jude Childrens Res Hosp, Dept Pathol & Lab Med, Memphis, TN 38105 USA.
   St Jude Childrens Res Hosp, Dept Virol & Mol Biol, Memphis, TN 38105 USA.
   Univ Tennessee, Ctr Hlth Sci, Dept Pediat, Memphis, TN 38163 USA.
C3 St Jude Children's Research Hospital; St Jude Children's Research
   Hospital; St Jude Children's Research Hospital; St Jude Children's
   Research Hospital; University of Tennessee System; University of
   Tennessee Health Science Center
RP Slobod, KS (corresponding author), St Jude Childrens Res Hosp, Dept Infect Dis, 332 N Lauderdale St, Memphis, TN 38105 USA.
CR BANKS PM, 1975, AM J MED, V58, P322, DOI 10.1016/0002-9343(75)90597-5
   FINE HA, 1993, ANN INTERN MED, V119, P1093, DOI 10.7326/0003-4819-119-11-199312010-00007
   Gaidano G, 1995, ADV CANCER RES, V67, P113, DOI 10.1016/S0065-230X(08)60712-5
   HOCHBERG FH, 1988, J NEUROSURG, V68, P835, DOI 10.3171/jns.1988.68.6.0835
   MACMAHON EME, 1991, LANCET, V338, P969, DOI 10.1016/0140-6736(91)91837-K
   PATTE C, 1993, P 5 INT C MAL LYMPH, P52
   RICKINSON AB, FIELDS VIROLOGY, P2397
   ROONEY CM, 1985, NATURE, V317, P629, DOI 10.1038/317629a0
   ROONEY CM, 1995, BRIT J HAEMATOL, V89, P98, DOI 10.1111/j.1365-2141.1995.tb08904.x
   ROWE M, 1987, EMBO J, V6, P2743, DOI 10.1002/j.1460-2075.1987.tb02568.x
NR 10
TC 3
Z9 3
U1 0
U2 0
PU BLACKWELL SCIENCE LTD
PI OXFORD
PA P O BOX 88, OSNEY MEAD, OXFORD OX2 0NE, OXON, ENGLAND
SN 0007-1048
J9 BRIT J HAEMATOL
JI Br. J. Haematol.
PD MAY
PY 1998
VL 101
IS 2
BP 345
EP 348
DI 10.1046/j.1365-2141.1998.00709.x
PG 4
WC Hematology
WE Science Citation Index Expanded (SCI-EXPANDED)
SC Hematology
GA ZP297
UT WOS:000073738200021
PM 9609533
OA Bronze
DA 2024-06-03
ER

PT J
AU ARBAIZA, D
   PUJOL, M
   CONDE, C
   ABOS, J
   MIRO, JM
   MERCADER, JM
   RIBALTA, T
   GRAUS, F
AF ARBAIZA, D
   PUJOL, M
   CONDE, C
   ABOS, J
   MIRO, JM
   MERCADER, JM
   RIBALTA, T
   GRAUS, F
TI PRIMARY CENTRAL-NERVOUS-SYSTEM LYMPHOMA (PCNSL) IN 10 PATIENTS WITH THE
   ACQUIRED-IMMUNODEFICIENCY-SYNDROME - A COMPARATIVE CLINICAL RADIOLOGICAL
   STUDY WITH CEREBRAL TOXOPLASMOSIS, CEREBRAL TUBERCULOMA AND PCNSL IN
   NONIMMUNODEPRESSED PATIENTS
SO MEDICINA CLINICA
LA Spanish
DT Article
ID IMMUNE-DEFICIENCY-SYNDROME; PRIMARY CNS LYMPHOMA; RADIATION-THERAPY;
   AIDS; CT; EXPERIENCE
AB BACKGROUND: Primary central nervous system lymphoma (PCNSL) is the second cause of cerebral masses in patients with the acquired immunodeficiency syndrome (AIDS). The present study evaluated the Possible presence of clinical or radiologic signs permitting differentiation of AIDS patients and PCNSL from those with cerebral masses of other etiologies.
   METHODS: Clinical history and craneal computerized tomography (CT) of patients with PCNSL and AIDS from the Hospital Clinic i Provincial in Barcelona were reviewed. Results were compared with those of patients with PCNSL without evidence of immunosupression and with those with AIDS and cerebral toxoplasmosis or tuberculoma diagnosed during the same period.
   RESULTS: Of 685 patients with AIDS, 10 were identified with PCNSL. The clinical picture was not different to that observed in patients with AIDS and cerebral toxoplasmosis or tuberculomas. In contrast to PCNSL in non immunodepressed patients, the cerebral CT in patients with PCNSL and AIDS demonstrated hyperdense lesions in only 44 % and contrast enhancement was not homogeneous in any case. These characteristics were similar to those observed in the CT of patients with cerebral toxoplasmosis or tuberculoma with the exception that only 8 % of the lesions by toxoplasmosis were spontaneously hyperdense.
   CONCLUSIONS: The clinical-radiological data of primary central nervous system lymphoma in patients with the acquired immunodeficiency syndrome are similar to those observed in other etiologies. However, the presence of a sole spontaneously hyperdense region in craneal computerized tomography is more suggestive of primary central nervous system lymphoma than cerebral toxoplasmosis.
C1 HOSP CLIN BARCELONA,SERV NEUROL,VILLARROEL 170,E-08036 BARCELONA,SPAIN.
   HOSP CLIN BARCELONA,SERV RADIOL,E-08036 BARCELONA,SPAIN.
   HOSP CLIN BARCELONA,SERV ANAT PATOL,E-08036 BARCELONA,SPAIN.
   HOSP CLIN BARCELONA,SERV NEUROCIRUG,E-08036 BARCELONA,SPAIN.
   HOSP CLIN BARCELONA,SERV ENFERMEDADES INFECCIOSAS,E-08036 BARCELONA,SPAIN.
C3 University of Barcelona; Hospital Clinic de Barcelona; University of
   Barcelona; Hospital Clinic de Barcelona; University of Barcelona;
   Hospital Clinic de Barcelona; University of Barcelona; Hospital Clinic
   de Barcelona; University of Barcelona; Hospital Clinic de Barcelona
RI Graus, Francesc/K-9904-2018; Miro, Jose M/AAY-7958-2020
OI Miro, Jose M/0000-0001-8057-7755; Graus, Francesc/0000-0002-8924-8322
CR ABOS J, 1991, AIDS, V5, P461, DOI 10.1097/00002030-199104000-00021
   [Anonymous], CANCER
   BAUMGARTNER JE, 1990, J NEUROSURG, V73, P206, DOI 10.3171/jns.1990.73.2.0206
   CIRICILLO SF, 1990, J NEUROSURG, V73, P720, DOI 10.3171/jns.1990.73.5.0720
   DEANGELIS LM, 1990, NEUROLOGY, V40, P80, DOI 10.1212/WNL.40.1.80
   FORMENTI SC, 1989, CANCER-AM CANCER SOC, V63, P1101, DOI 10.1002/1097-0142(19890315)63:6<1101::AID-CNCR2820630611>3.0.CO;2-R
   GARCIA C, 1987, MED CLIN-BARCELONA, V89, P200
   GOLDSTEIN JD, 1991, CANCER, V67, P2756, DOI 10.1002/1097-0142(19910601)67:11<2756::AID-CNCR2820671108>3.0.CO;2-3
   GONZALEZCLEMENTE JM, 1990, MED CLIN-BARCELONA, V95, P441
   HENRY JM, 1974, CANCER, V34, P1293, DOI 10.1002/1097-0142(197410)34:4<1293::AID-CNCR2820340441>3.0.CO;2-P
   HOCHBERG FH, 1988, J NEUROSURG, V68, P835, DOI 10.3171/jns.1988.68.6.0835
   JACK CR, 1988, RADIOLOGY, V167, P211, DOI 10.1148/radiology.167.1.3279454
   Jellinger K, 1975, Acta Neuropathol Suppl, VSuppl 6, P95
   KLEIN P, 1990, CAN J NEUROL SCI, V17, P329, DOI 10.1017/S0317167100030687
   LEVY RM, 1985, J NEUROSURG, V62, P475, DOI 10.3171/jns.1985.62.4.0475
   LEVY RM, 1986, AM J ROENTGENOL, V147, P977, DOI 10.2214/ajr.147.5.977
   LOWENTHAL DA, 1988, CANCER-AM CANCER SOC, V61, P2325, DOI 10.1002/1097-0142(19880601)61:11<2325::AID-CNCR2820611130>3.0.CO;2-0
   PATCHELL RA, 1988, NEUROL CLIN, V6, P297, DOI 10.1016/S0733-8619(18)30871-5
   PENN I, 1977, TRANSPLANT P, V9, P1121
   POST MJD, 1985, AM J ROENTGENOL, V145, P929, DOI 10.2214/ajr.145.5.929
   REMICK SC, 1990, MEDICINE, V69, P345, DOI 10.1097/00005792-199011000-00003
   SNIDER WD, 1983, ANN NEUROL, V14, P403, DOI 10.1002/ana.410140404
   SO YT, 1986, ANN NEUROL, V20, P566, DOI 10.1002/ana.410200503
NR 23
TC 3
Z9 3
U1 0
U2 0
PU EDICIONES DOYMA S/A
PI BARCELONA
PA TRAV DE GRACIA 17-21, 08021 BARCELONA, SPAIN
SN 0025-7753
J9 MED CLIN-BARCELONA
JI Med. Clin.
PD JUN 20
PY 1992
VL 99
IS 4
BP 128
EP 131
PG 4
WC Medicine, General & Internal
WE Science Citation Index Expanded (SCI-EXPANDED)
SC General & Internal Medicine
GA JB494
UT WOS:A1992JB49400003
PM 1635405
DA 2024-06-03
ER

PT J
AU Lim, JX
   Loh, D
   Tan, LN
   Lee, LS
AF Lim, Jia Xu
   Loh, Daniel
   Tan, Leanne
   Lee, Lester
TI Use of fluorescein sodium to obtain histological diagnosis of primary
   Central nervous system lymphoma ghost tumour despite disappearance on
   intraoperative magnetic resonance imaging: technical note and review of
   the literature
SO BRITISH JOURNAL OF NEUROSURGERY
LA English
DT Article
DE Ghost tumour; fluorescein sodium; fluorescence guided surgery;
   intraoperative magnetic resonance imaging
ID PRIMARY CEREBRAL LYMPHOMA; HIGH-GRADE GLIOMAS; GUIDED RESECTION;
   GLIOBLASTOMA-MULTIFORME; MALIGNANT GLIOMA; CNS LYMPHOMA; SURGERY; BRAIN;
   BIOPSY; MICROSCOPE
AB Background and importanceCorticosteroid pre-treatment in patients with primary central nervous system lymphoma (PCNSL) can lead to the phenomenon of ghost tumours (GhT). This affects the diagnostic yield of biopsies and potentially causes misdiagnosis of the condition. The usual strategy of neuronavigation using preoperative magnetic resonance imaging (MRI) or localisation using intraoperative MRI (iMRI) can be rendered ineffective in this situation.Clinical presentationA middle-aged Chinese male with newly diagnosed human immunodeficiency virus infection was found to have an intracranial lesion suggestive of PCNSL. Preoperatively corticosteroid led to an attenuation of the contrast enhancing lesion on iMRI. However, intraoperative use of FS allowed the successful identification, biopsy and diagnosis of the condition.ConclusionFS is useful in the biopsy of PCNSL GhT even when the lesion is not seen in subsequent MRI imaging.
C1 [Lim, Jia Xu; Loh, Daniel; Tan, Leanne; Lee, Lester] Natl Neurosci Inst, Neurosurg, Singapore, Singapore.
   [Lim, Jia Xu] Natl Neurosci Inst, Neurosurg, Singapore 308433, Singapore.
C3 National Neuroscience Institute (NNI); National Neuroscience Institute
   (NNI)
RP Lim, JX (corresponding author), Natl Neurosci Inst, Neurosurg, Singapore 308433, Singapore.
EM jiaxu.lim@mohh.com.sg
OI Loh, Daniel/0000-0002-4125-1733; Lee, Lester/0000-0003-1885-8251
CR Acerbi F, 2018, CLIN CANCER RES, V24, P52, DOI 10.1158/1078-0432.CCR-17-1184
   Baraniskin A, 2012, BRIT J HAEMATOL, V156, P421, DOI 10.1111/j.1365-2141.2011.08928.x
   Barrantes-Freer A, 2018, BRAIN PATHOL, V28, P225, DOI 10.1111/bpa.12496
   Binnahil M, 2016, CAN J NEUROL SCI, V43, P721, DOI 10.1017/cjn.2016.255
   Chen B, 2012, INT J MED SCI, V9, P708, DOI 10.7150/ijms.4843
   COCA A, 1984, J NEUROSURG, V61, P202
   Diaz RJ, 2015, J NEUROSURG, V122, P1360, DOI 10.3171/2015.2.JNS132507
   Donaghy M., 2002, Pract Neurol, V2, P218
   Ferreri AJM, 2011, BLOOD, V118, P510, DOI 10.1182/blood-2011-03-321349
   Fox CP, 2019, BRIT J HAEMATOL, V184, P348, DOI 10.1111/bjh.15661
   Frassanito P, 2015, WORLD NEUROSURG, V84, DOI 10.1016/j.wneu.2015.03.063
   Gupta V, 2001, NEUROL INDIA, V49, P291
   Haldorsen IS, 2005, ACTA ONCOL, V44, P728, DOI 10.1080/02841860500256272
   Hendricks BK, 2015, NEUROSURG FOCUS, V38, DOI 10.3171/2015.1.FOCUS14767
   Hervey-Jumper SL, 2013, PEDIATR NEUROSURG, V49, P55, DOI 10.1159/000355417
   Koc K, 2008, BRIT J NEUROSURG, V22, P99, DOI 10.1080/02688690701765524
   Kuroiwa T, 1998, SURG NEUROL, V50, P41, DOI 10.1016/S0090-3019(98)00055-X
   Kuroiwa T, 1999, MINIM INVAS NEUROSUR, V42, P182, DOI 10.1055/s-2008-1053395
   Lin FH, 2018, J NEURO-ONCOL, V139, P757, DOI 10.1007/s11060-018-2924-3
   Liu JG, 2013, CHINESE MED J-PEKING, V126, P2418, DOI 10.3760/cma.j.issn.0366-6999.20122939
   Manoj N, 2014, NEUROL INDIA, V62, P19, DOI 10.4103/0028-3886.128272
   Mokhtari K., 2012, Eur Assoc Neurooncol Mag, V2, P95
   Nduom EK, 2013, J NEUROSURG, V119, P427, DOI 10.3171/2013.3.JNS122226
   Okuda T, 2008, NEUROL SURG TOKYO, V36, P1001
   Önder E, 2015, INT J CLIN EXP PATHO, V8, P7798
   Ono H, 2011, J NEURO-ONCOL, V103, P755, DOI 10.1007/s11060-010-0432-1
   Porter AB, 2008, ANN NEUROL, V63, P662, DOI 10.1002/ana.21366
   Rey-Dios R, 2013, ACTA NEUROCHIR, V155, P701, DOI 10.1007/s00701-013-1635-y
   Rigau V, 2011, BRAIN PATHOL, V21, P633, DOI 10.1111/j.1750-3639.2011.00491.x
   Sakai K, 2011, BRAIN TUMOR PATHOL, V28, P151, DOI 10.1007/s10014-010-0015-z
   Schebesch KM, 2016, TURK NEUROSURG, V26, P185, DOI 10.5137/1019-5149.JTN.16952-16.0
   Schebesch KM, 2015, ACTA NEUROCHIR, V157, P899, DOI 10.1007/s00701-015-2395-7
   Schebesch KM, 2013, ACTA NEUROCHIR, V155, P693, DOI 10.1007/s00701-013-1643-y
   Shinoda J, 2003, J NEUROSURG, V99, P597, DOI 10.3171/jns.2003.99.3.0597
   Swerdlow SH, 2017, WHO Classification of Tumours of Haematopoietic and Lymphoid Tissues, V2
   Takekawa H, 2008, J NEUROL NEUROSUR PS, V79, P1159, DOI 10.1136/jnnp.2007.132282
   Thien A, 2017, ACTA NEUROCHIR, V159, P371, DOI 10.1007/s00701-016-3041-8
   VAQUERO J, 1984, J NEUROSURG, V60, P174, DOI 10.3171/jns.1984.60.1.0174
   Weller M, 1999, J NEURO-ONCOL, V43, P237, DOI 10.1023/A:1006254518848
   Zaki HS, 2004, ACTA NEUROCHIR, V146, P841, DOI 10.1007/s00701-004-0282-8
NR 40
TC 2
Z9 2
U1 0
U2 1
PU TAYLOR & FRANCIS LTD
PI ABINGDON
PA 2-4 PARK SQUARE, MILTON PARK, ABINGDON OR14 4RN, OXON, ENGLAND
SN 0268-8697
EI 1360-046X
J9 BRIT J NEUROSURG
JI Br. J. Neurosurg.
PD MAR 3
PY 2024
VL 38
IS 2
BP 244
EP 248
DI 10.1080/02688697.2020.1859087
PG 5
WC Clinical Neurology; Surgery
WE Science Citation Index Expanded (SCI-EXPANDED)
SC Neurosciences & Neurology; Surgery
GA LT0R0
UT WOS:001188939900052
PM 33331187
DA 2024-06-03
ER

PT J
AU Lebrun, L
   Allard-Demoustiez, S
   Salmon, I
AF Lebrun, Laetitia
   Allard-Demoustiez, Sacha
   Salmon, Isabelle
TI Pathology and new insights in central nervous system lymphomas
SO CURRENT OPINION IN ONCOLOGY
LA English
DT Review
DE diffuse large B-cell lymphoma of the central nervous system; DNA
   methylation; molecular classification; primary central nervous system
   lymphoma
ID PRIMARY CNS LYMPHOMA; B-CELL LYMPHOMA; CLASSIFICATION; GENE; RECURRENT;
   METHYLATION; MYD88; PATHOGENESIS; MUTATIONS; DIAGNOSIS
AB Purpose of reviewPrimary central nervous system lymphoma (PCNSL) is a rare central nervous system (CNS) malignancy, which represents a heterogenous group of tumors. Among PCNSL, diffuse large B-cell lymphoma of the CNS (CNS-DLBCL) represents the most common tumor type. Multiomics studies have recently revealed the complex genomic landscape of these rare diseases. These findings lead to a potential new molecular and epigenetic classification.Recent findingsOur review is focused on CNS-DLBCL in immunocompetent patients. CNS-DLBCL are derived from self-reactive/polyreactive precursor cells. An early molecular event such as MYD88 mutation leads to escape elimination of precursor cells, which, by a dysregulated GC reaction, acquire auto-/polyreactivity of the B-cell tumoral cells for antigens physiologically expressed in the CNS. Most of CNS-DLBCL tumor cells harbor a non-GCB, ABC-like immunophenotype associated with a late GC (exit) B-cells genotype by gene expression profiling. Various mechanisms of genetic alterations are involved in the pathogenesis of PCNSL, including point mutations [nonsomatic hypermutation (SHM), aberrant SHM (aSHM)], SHM/aSHM, chromosome copy gains or losses, and DNA hypermethylation. Constitutive NF & kappa;B activation plays a key role in lymphoma cell proliferation and survival by dysregulation of toll-like receptor (mutations of CARD11 and MYD88), BCR (CD79B), JAK-STAT, and NF & kappa;B signaling pathways.Multiomics approaches have succeeded to substantially improve the understanding of the pathogenesis, as well as the molecular and epigenetic events in PCNSL. Challenges remain due to the obvious heterogeneity of CNS-DLBCL, and improvement is needed for their classification.
C1 [Lebrun, Laetitia; Allard-Demoustiez, Sacha; Salmon, Isabelle] Univ Libre Bruxelles ULB, Erasme Univ Hosp, Hop Univ Bruxelles HUB, CUB Hop Erasme,Dept Pathol, Brussels, Belgium.
   [Salmon, Isabelle] ULB, Ctr Microscopy & Mol Imaging CMMI, DIAPath, Gosselies, Belgium.
   [Salmon, Isabelle] Univ Libre Bruxelles ULB, Erasme Univ Hosp, Dept Pathol, 808 Route Lennik, B-1070 Brussels, Belgium.
C3 Universite Libre de Bruxelles; Universite Catholique Louvain; Cliniques
   Universitaires Saint-Luc; Universite Libre de Bruxelles; Universite
   Catholique Louvain; Cliniques Universitaires Saint-Luc; Universite Libre
   de Bruxelles
RP Salmon, I (corresponding author), Univ Libre Bruxelles ULB, Erasme Univ Hosp, Dept Pathol, 808 Route Lennik, B-1070 Brussels, Belgium.
EM isabelle.salmon@hubruxelles.be
CR Alcantara M, 2021, CANCERS, V13, DOI 10.3390/cancers13205061
   Alizadeh AA, 2000, NATURE, V403, P503, DOI 10.1038/35000501
   Ambady Prakash, 2021, Ann Lymphoma, V5, DOI 10.21037/aol-20-53
   [Anonymous], 2017, Neurol Med Chir (Tokyo), V57, P9, DOI 10.2176/nmc.sup.2017-0001
   Barajas RF, 2021, NEURO-ONCOLOGY, V23, P1056, DOI 10.1093/neuonc/noab020
   Baruah P, 2015, BRIT J CANCER, V113, P653, DOI 10.1038/bjc.2015.251
   Bataille B, 2000, J NEUROSURG, V92, P261, DOI 10.3171/jns.2000.92.2.0261
   Bertoni F., 2022, ANN LYMPHOMA, V6
   Bödör C, 2020, J NEUROPATH EXP NEUR, V79, P176, DOI 10.1093/jnen/nlz125
   Braggio E, 2015, CLIN CANCER RES, V21, P3986, DOI 10.1158/1078-0432.CCR-14-2116
   Braggio E, 2011, CLIN CANCER RES, V17, P4245, DOI 10.1158/1078-0432.CCR-11-0395
   Brat DJ, 2020, ACTA NEUROPATHOL, V139, P603, DOI 10.1007/s00401-020-02127-9
   Bruno A, 2014, ONCOTARGET, V5, P5065, DOI 10.18632/oncotarget.2080
   Cady FM, 2008, J CLIN ONCOL, V26, P4814, DOI 10.1200/JCO.2008.16.1455
   Cai QQ, 2019, TRANSL ONCOL, V12, P523, DOI 10.1016/j.tranon.2018.11.011
   Capper D, 2018, NATURE, V555, P469, DOI 10.1038/nature26000
   Chapuy B, 2018, NAT MED, V24, P679, DOI 10.1038/s41591-018-0016-8
   Chapuy B, 2016, BLOOD, V127, P869, DOI 10.1182/blood-2015-10-673236
   Chen FL, 2020, CANCER MED-US, V9, P8676, DOI 10.1002/cam4.3499
   Chu LC, 2006, INT J CANCER, V119, P2487, DOI 10.1002/ijc.22124
   Courts C, 2008, J NEUROPATH EXP NEUR, V67, P720, DOI 10.1097/NEN.0b013e31817dd02d
   Curran OE, 2021, NEURO-ONCOL ADV, V3, DOI 10.1093/noajnl/vdab090
   Deckert M, 2011, LEUKEMIA, V25, P1797, DOI 10.1038/leu.2011.169
   Deckert M, 2014, HEMATOL ONCOL, V32, P57, DOI 10.1002/hon.2087
   Downs BM, 2021, CLIN EPIGENETICS, V13, DOI 10.1186/s13148-021-01091-9
   Ferreri AJM, 2004, BRIT J HAEMATOL, V126, P657, DOI 10.1111/j.1365-2141.2004.05109.x
   Fox CP, 2019, BRIT J HAEMATOL, V184, P348, DOI 10.1111/bjh.15661
   Fukumura K, 2016, ACTA NEUROPATHOL, V131, P865, DOI 10.1007/s00401-016-1536-2
   Gandhi MK, 2021, BLOOD, V137, P1468, DOI 10.1182/blood.2020008520
   Gonzalez-Aguilar A, 2012, CLIN CANCER RES, V18, P5203, DOI 10.1158/1078-0432.CCR-12-0845
   Green K., 2023, CENTRAL NERVOUS SYST
   Grommes C, 2019, NEURO-ONCOLOGY, V21, P296, DOI 10.1093/neuonc/noy192
   Hans CP, 2004, BLOOD, V103, P275, DOI 10.1182/blood-2003-05-1545
   Heming M, 2022, GENOME MED, V14, DOI 10.1186/s13073-022-01110-1
   Hernández-Verdin I, 2023, ANN ONCOL, V34, P186, DOI 10.1016/j.annonc.2022.11.002
   Krull JE, 2020, BLOOD CANCER J, V10, DOI 10.1038/s41408-020-00382-3
   Küker W, 2005, J NEURO-ONCOL, V72, P169, DOI 10.1007/s11060-004-3390-7
   Lauw MIS, 2020, DIAGNOSTICS, V10, DOI 10.3390/diagnostics10121076
   Lebrun L, 2021, J NEUROPATH EXP NEUR, V80, P663, DOI [10.1093/jnen/nlab052, 10.1093/jnen/n1ab052]
   Liu J, 2017, ONCOL LETT, V14, P5505, DOI 10.3892/ol.2017.6893
   Lohela TJ, 2022, NAT REV DRUG DISCOV, V21, P763, DOI 10.1038/s41573-022-00500-9
   Louis DN, 2021, NEURO-ONCOLOGY, V23, P1231, DOI 10.1093/neuonc/noab106
   Montesinos-Rongen M, 2004, VIRCHOWS ARCH, V444, P436, DOI 10.1007/s00428-004-1001-9
   Montesinos-Rongen M, 2008, LEUKEMIA, V22, P400, DOI 10.1038/sj.leu.2405019
   Montesinos-Rongen M, 2004, BLOOD, V103, P1869, DOI 10.1182/blood-2003-05-1465
   Montesinos-Rongen M, 2021, CANCERS, V13, DOI 10.3390/cancers13246334
   Montesinos-Rongen M, 2021, HAEMATOLOGICA, V106, P708, DOI 10.3324/haematol.2019.242701
   Montesinos-Rongen M, 2012, ACTA NEUROPATHOL, V124, P905, DOI 10.1007/s00401-012-1064-7
   Montesinos-Rongen M, 2010, ACTA NEUROPATHOL, V120, P529, DOI 10.1007/s00401-010-0709-7
   Montesinos-Rongen M, 2009, BLOOD, V113, P7, DOI 10.1182/blood-2008-04-149005
   Nayyar N, 2019, BLOOD ADV, V3, P375, DOI 10.1182/bloodadvances.2018027672
   Ponzoni M, 2007, BRIT J HAEMATOL, V138, P316, DOI 10.1111/j.1365-2141.2007.06661.x
   Poulain S, 2015, BRIT J HAEMATOL, V170, P285, DOI 10.1111/bjh.13293
   Radke J, 2022, NAT COMMUN, V13, DOI 10.1038/s41467-022-30050-y
   Richter J, 2009, BMC CANCER, V9, DOI 10.1186/1471-2407-9-455
   Schmitz R, 2018, NEW ENGL J MED, V378, P1396, DOI 10.1056/NEJMoa1801445
   Schwindt H, 2006, J NEUROPATH EXP NEUR, V65, P776, DOI 10.1097/01.jnen.0000229988.48042.ae
   Song K-W, 2021, Ann Lymphoma, V5, P16, DOI [DOI 10.21037/AOL-20-50, 10.21037/aol-20-50]
   Swerdlow SH, 2016, BLOOD, V127, P2375, DOI 10.1182/blood-2016-01-643569
   Takano S, 2018, WORLD NEUROSURG, V112, pE69, DOI 10.1016/j.wneu.2017.12.028
   Vater I, 2015, LEUKEMIA, V29, P677, DOI 10.1038/leu.2014.264
   Vogt J, 2019, GENE CHROMOSOME CANC, V58, P66, DOI 10.1002/gcc.22687
   Wright GW, 2020, CANCER CELL, V37, P551, DOI 10.1016/j.ccell.2020.03.015
   Zhou JH, 2022, FRONT ONCOL, V12, DOI 10.3389/fonc.2022.824632
   Zhu Q, 2022, FRONT GENET, V13, DOI 10.3389/fgene.2022.878618
NR 65
TC 2
Z9 2
U1 3
U2 5
PU LIPPINCOTT WILLIAMS & WILKINS
PI PHILADELPHIA
PA TWO COMMERCE SQ, 2001 MARKET ST, PHILADELPHIA, PA 19103 USA
SN 1040-8746
EI 1531-703X
J9 CURR OPIN ONCOL
JI Curr. Opin. Oncol.
PD SEP
PY 2023
VL 35
IS 5
BP 347
EP 356
DI 10.1097/CCO.0000000000000978
PG 10
WC Oncology
WE Science Citation Index Expanded (SCI-EXPANDED)
SC Oncology
GA O5UR9
UT WOS:001044463500001
PM 37439536
OA hybrid, Green Published
DA 2024-06-03
ER

PT J
AU Kaulen, LD
   Denisova, E
   Hinz, F
   Hai, L
   Friedel, D
   Henegariu, O
   Hoffmann, DC
   Ito, J
   Kourtesakis, A
   Lehnert, P
   Doubrovinskaia, S
   Karschnia, P
   von Baumgarten, L
   Kessler, T
   Baehring, JM
   Brors, B
   Sahm, F
   Wick, W
AF Kaulen, Leon D.
   Denisova, Evgeniya
   Hinz, Felix
   Hai, Ling
   Friedel, Dennis
   Henegariu, Octavian
   Hoffmann, Dirk C.
   Ito, Jakob
   Kourtesakis, Alexandros
   Lehnert, Pascal
   Doubrovinskaia, Sofia
   Karschnia, Philipp
   von Baumgarten, Louisa
   Kessler, Tobias
   Baehring, Joachim M.
   Brors, Benedikt
   Sahm, Felix
   Wick, Wolfgang
TI Integrated genetic analyses of immunodeficiency-associated Epstein-Barr
   virus- (EBV) positive primary CNS lymphomas
SO ACTA NEUROPATHOLOGICA
LA English
DT Article
DE Primary CNS lymphoma; Non-Hodgkin lymphoma; Epstein-Barr virus;
   Genetics; Exome sequencing; RNA sequencing; Immunodeficiency
ID CENTRAL-NERVOUS-SYSTEM; HODGKIN LYMPHOMA; T-CELLS; MUTATIONS;
   CLASSIFICATION; RUXOLITINIB; ACTIVATION; SIGNATURES; ALIGNMENT; SURVIVAL
AB Immunodeficiency-associated primary CNS lymphoma (PCNSL) represents a distinct clinicopathological entity, which is typically Epstein-Barr virus-positive (EBV+) and carries an inferior prognosis. Genetic alterations that characterize EBV-related CNS lymphomagenesis remain unclear precluding molecular classification and targeted therapies. In this study, a comprehensive genetic analysis of 22 EBV+ PCNSL, therefore, integrated clinical and pathological information with exome and RNA sequencing (RNASeq) data. EBV+ PCNSL with germline controls carried a median of 55 protein-coding single nucleotide variants (SNVs; range 24-217) and 2 insertions/deletions (range 0-22). Genetic landscape was largely shaped by aberrant somatic hypermutation with a median of 41.01% (range 31.79-53.49%) of SNVs mapping to its target motifs. Tumors lacked established SNVs (MYD88, CD79B, PIM1) and copy number variants (CDKN2A, HLA loss) driving EBV- PCNSL. Instead, EBV+ PCNSL were characterized by SOCS1 mutations (26%), predicted to disinhibit JAK/STAT signaling, and mutually exclusive gain-of-function NOTCH pathway SNVs (26%). Copy number gains were enriched on 11q23.3, a locus directly targeted for chromosomal aberrations by EBV, that includes SIK3 known to protect from cytotoxic T-cell responses. Losses covered 5q31.2 (STING), critical for sensing viral DNA, and 17q11 (NF1). Unsupervised clustering of RNASeq data revealed two distinct transcriptional groups, that shared strong expression of CD70 and IL1R2, previously linked to tolerogenic tumor microenvironments. Correspondingly, deconvolution of bulk RNASeq data revealed elevated M2-macrophage, T-regulatory cell, mast cell and monocyte fractions in EBV+ PCNSL. In addition to novel insights into the pathobiology of EBV+ PCNSL, the data provide the rationale for the exploration of targeted therapies including JAK-, NOTCH- and CD70-directed approaches.
C1 [Kaulen, Leon D.; Hoffmann, Dirk C.; Doubrovinskaia, Sofia; Kessler, Tobias; Wick, Wolfgang] Heidelberg Univ, Univ Hosp Heidelberg, Dept Neurol, Heidelberg, Germany.
   [Kaulen, Leon D.; Hai, Ling; Hoffmann, Dirk C.; Ito, Jakob; Kourtesakis, Alexandros; Lehnert, Pascal; Kessler, Tobias; Wick, Wolfgang] German Canc Res Ctr, Clin Cooperat Unit CCU Neurooncol, Neuenheimer Feld 400, D-69120 Heidelberg, Germany.
   [Kaulen, Leon D.; Hai, Ling; Hoffmann, Dirk C.; Ito, Jakob; Kourtesakis, Alexandros; Lehnert, Pascal; Kessler, Tobias; Wick, Wolfgang] German Consortium Translat Canc Res DKTK, Neuenheimer Feld 400, D-69120 Heidelberg, Germany.
   [Denisova, Evgeniya; Brors, Benedikt] German Canc Res Ctr, German Consortium Translat Canc Res DKTK, Div Appl Bioinformat, Heidelberg, Germany.
   [Denisova, Evgeniya; Brors, Benedikt] Natl Ctr Tumor Dis NCT, Heidelberg, Germany.
   [Hinz, Felix; Friedel, Dennis; Sahm, Felix] Heidelberg Univ Hosp, Dept Neuropathol, Heidelberg, Germany.
   [Hinz, Felix; Sahm, Felix] German Canc Res Ctr, Clin Cooperat Unit CCU Neuropathol, Heidelberg, Germany.
   [Hinz, Felix; Sahm, Felix] German Consortium Translat Canc Res DKTK, Heidelberg, Germany.
   [Henegariu, Octavian; Baehring, Joachim M.] Yale Sch Med, Dept Neurosurg, New Haven, CT USA.
   [Henegariu, Octavian] Yale Sch Med, Dept Genet, New Haven, CT USA.
   [Hoffmann, Dirk C.] Heidelberg Univ, Fac Biosci, Heidelberg, Germany.
   [Karschnia, Philipp; von Baumgarten, Louisa] Ludwig Maximilians Univ LMU Munich, Munich Univ Hosp, Dept Neurosurg, Munich, Germany.
   [Karschnia, Philipp; von Baumgarten, Louisa] German Canc Consortium DKTK, Partner Site, Munich, Germany.
   [Baehring, Joachim M.] Yale Sch Med, Dept Neurol, New Haven, CT USA.
C3 Ruprecht Karls University Heidelberg; Helmholtz Association; German
   Cancer Research Center (DKFZ); Helmholtz Association; German Cancer
   Research Center (DKFZ); Helmholtz Association; German Cancer Research
   Center (DKFZ); Helmholtz Association; German Cancer Research Center
   (DKFZ); Ruprecht Karls University Heidelberg; Ruprecht Karls University
   Heidelberg; Helmholtz Association; German Cancer Research Center (DKFZ);
   Helmholtz Association; German Cancer Research Center (DKFZ); Yale
   University; Yale University; Ruprecht Karls University Heidelberg;
   University of Munich; Helmholtz Association; German Cancer Research
   Center (DKFZ); Yale University
RP Kaulen, LD; Wick, W (corresponding author), Heidelberg Univ, Univ Hosp Heidelberg, Dept Neurol, Heidelberg, Germany.; Kaulen, LD; Wick, W (corresponding author), German Canc Res Ctr, Clin Cooperat Unit CCU Neurooncol, Neuenheimer Feld 400, D-69120 Heidelberg, Germany.; Kaulen, LD; Wick, W (corresponding author), German Consortium Translat Canc Res DKTK, Neuenheimer Feld 400, D-69120 Heidelberg, Germany.; Sahm, F (corresponding author), Heidelberg Univ Hosp, Dept Neuropathol, Heidelberg, Germany.; Sahm, F (corresponding author), German Canc Res Ctr, Clin Cooperat Unit CCU Neuropathol, Heidelberg, Germany.; Sahm, F (corresponding author), German Consortium Translat Canc Res DKTK, Heidelberg, Germany.
EM leon.kaulen@med.uni-heidelberg.de; felix.sahm@med.uni-heidelberg.de;
   wolfgang.wick@med.uni-heidelberg.de
RI Sahm, Felix/GQY-8202-2022; Wick, Wolfgang/AAA-2545-2020
OI Sahm, Felix/0000-0001-5441-1962; Wick, Wolfgang/0000-0002-6171-634X;
   Ito, Jakob/0009-0004-4923-5799; Kaulen, Leon D./0000-0002-5937-3376;
   Denisova, Evgeniya/0000-0001-6258-8055; Hai, Ling/0000-0001-8719-2727;
   KOURTESAKIS, ALEXANDROS/0000-0002-7894-9131; Henegariu,
   Octavian/0000-0002-8971-1049; Hoffmann, Dirk C/0000-0003-1370-1933
FU DKFZ Clinician Scientist Program - Dieter Morszeck Foundation
FX The authors would like to thank Dr. Nagarajan Paramasivam, Dr. Philip
   Reiner Kensche, and the DKFZ Omics IT and Data Management Core Facility
   (ODCF) for technical support with WES data processing. Dr. Leon D.
   Kaulen has been funded by a fellowship of the DKFZ Clinician Scientist
   Program, supported by the Dieter Morszeck Foundation.
CR Abramson JS, 2019, CANCER-AM CANCER SOC, V125, P3692, DOI 10.1002/cncr.32411
   Alexandrov LB, 2020, NATURE, V578, P94, DOI 10.1038/s41586-020-1943-3
   Alexandrov LB, 2013, NATURE, V500, P415, DOI 10.1038/nature12477
   Altshuler DM, 2015, NATURE, V526, P68, DOI 10.1038/nature15393
   Andersson ER, 2014, NAT REV DRUG DISCOV, V13, P359, DOI 10.1038/nrd4252
   Barnes BJ, 2003, CANCER RES, V63, P6424
   Braggio E, 2015, CLIN CANCER RES, V21, P3986, DOI 10.1158/1078-0432.CCR-14-2116
   Cameron DL, 2021, BIOINFORMATICS, V37, P3115, DOI 10.1093/bioinformatics/btab343
   Campbell PJ, 2020, NATURE, V578, P82, DOI 10.1038/s41586-020-1969-6
   Cavaliere R, 2010, CANCER-AM CANCER SOC, V116, P863, DOI 10.1002/cncr.24834
   Chapman JR, 2021, BRIT J HAEMATOL, V194, P870, DOI 10.1111/bjh.17708
   Chapuy B, 2016, BLOOD, V127, P869, DOI 10.1182/blood-2015-10-673236
   Chen BB, 2018, METHODS MOL BIOL, V1711, P243, DOI 10.1007/978-1-4939-7493-1_12
   Chen HL, 1999, P NATL ACAD SCI USA, V96, P9339, DOI 10.1073/pnas.96.16.9339
   Chen HL, 2001, J VIROL, V75, P2929, DOI 10.1128/JVI.75.6.2929-2937.2001
   Doubrovinskaia S, 2021, J NEUROL NEUROSUR PS, V92, P1348, DOI 10.1136/jnnp-2020-325759
   Fink SEK, 2014, AM J TRANSPLANT, V14, P2577, DOI 10.1111/ajt.12858
   Flieswasser T, 2022, J EXP CLIN CANC RES, V41, DOI 10.1186/s13046-021-02215-y
   Frankish A, 2019, NUCLEIC ACIDS RES, V47, pD766, DOI 10.1093/nar/gky955
   Frigault MJ, 2022, BLOOD, V139, P2306, DOI 10.1182/blood.2021014738
   Fukumura K, 2016, ACTA NEUROPATHOL, V131, P865, DOI 10.1007/s00401-016-1536-2
   Gandhi MK, 2021, BLOOD, V137, P1468, DOI 10.1182/blood.2020008520
   Gebauer N, 2021, BLOOD CANCER J, V11, DOI 10.1038/s41408-021-00493-5
   Giunco S, 2015, CELL DEATH DIS, V6, DOI 10.1038/cddis.2015.145
   Grande BM, 2019, BLOOD, V133, P1313, DOI 10.1182/blood-2018-09-871418
   Green MR, 2012, CLIN CANCER RES, V18, P1611, DOI 10.1158/1078-0432.CCR-11-1942
   Gupta NK, 2017, NEURO-ONCOLOGY, V19, P99, DOI 10.1093/neuonc/now155
   Hadjadj J, 2020, NAT COMMUN, V11, DOI 10.1038/s41467-020-18925-4
   Haile WB, 2016, NEUROBIOL DIS, V92, P137, DOI 10.1016/j.nbd.2016.02.007
   Hans CP, 2004, BLOOD, V103, P275, DOI 10.1182/blood-2003-05-1545
   Hernández-Verdin I, 2023, ANN ONCOL, V34, P186, DOI 10.1016/j.annonc.2022.11.002
   Hoang-Xuan K, 2023, NEURO-ONCOLOGY, V25, P37, DOI 10.1093/neuonc/noac196
   Kaulen LD, 2022, NEURO-ONCOL ADV, V4, DOI 10.1093/noajnl/vdac051
   Kaulen LD, 2021, BRIT J HAEMATOL, V193, P375, DOI 10.1111/bjh.17319
   Kaulen LD, 2019, J NEURO-ONCOL, V144, P107, DOI 10.1007/s11060-019-03208-w
   Li H, 2009, BIOINFORMATICS, V25, P1094, DOI [10.1093/bioinformatics/btp324, 10.1093/bioinformatics/btp100]
   Li JSZ, 2023, NATURE, V616, P504, DOI 10.1038/s41586-023-05923-x
   Liau NPD, 2018, NAT COMMUN, V9, DOI 10.1038/s41467-018-04013-1
   Louis DN, 2021, NEURO-ONCOLOGY, V23, P1231, DOI 10.1093/neuonc/noab106
   LOVE MI, 2014, GENOME BIOL, V15, DOI DOI 10.1186/S13059-014-0550-8
   Ma Y, 2008, BLOOD, V111, P2339, DOI 10.1182/blood-2007-09-112128
   Mangolini M, 2022, NAT COMMUN, V13, DOI 10.1038/s41467-022-33739-2
   McKenna M, 2023, BRIT J HAEMATOL, V202, P248, DOI 10.1111/bjh.18828
   Mermel CH, 2011, GENOME BIOL, V12, DOI 10.1186/gb-2011-12-4-r41
   Mottok A, 2009, BLOOD, V114, P4503, DOI 10.1182/blood-2009-06-225839
   Motwani M, 2019, NAT REV GENET, V20, P657, DOI 10.1038/s41576-019-0151-1
   Moulignier A, 2017, NEUROLOGY, V89, P796, DOI [10.1212/WNL.0000000000004265, 10.1212/wnl.0000000000004265]
   Newman AM, 2019, NAT BIOTECHNOL, V37, P773, DOI 10.1038/s41587-019-0114-2
   Ostrom QT, 2022, NEURO-ONCOLOGY, V24, piii1, DOI 10.1093/neuonc/noac161
   Radke J, 2022, NAT COMMUN, V13, DOI 10.1038/s41467-022-30050-y
   Reddy A, 2017, CELL, V171, P481, DOI 10.1016/j.cell.2017.09.027
   Reumers J, 2012, NAT BIOTECHNOL, V30, P61, DOI 10.1038/nbt.2053
   Rossi D, 2012, BLOOD, V119, P521, DOI 10.1182/blood-2011-09-379966
   Salaverria I, 2014, BLOOD, V123, P1187, DOI 10.1182/blood-2013-06-507996
   Sauer Tim, 2021, Blood, DOI 10.1182/blood.2020008221
   Schaff LR, 2022, BLOOD, V140, P971, DOI 10.1182/blood.2020008377
   Shanmugam V, 2021, BLOOD ADV, V5, P71, DOI 10.1182/bloodadvances.2020002995
   Sorrentino A, 2022, J IMMUNOTHER CANCER, V10, DOI 10.1136/jitc-2021-004258
   STILLER CA, 1994, BRIT J CANCER, V70, P969, DOI 10.1038/bjc.1994.431
   Talevich E, 2016, PLOS COMPUT BIOL, V12, DOI 10.1371/journal.pcbi.1004873
   Tang CHA, 2021, CELL MOL IMMUNOL, V18, P1016, DOI 10.1038/s41423-020-00552-0
   Tarasov A, 2015, BIOINFORMATICS, V31, P2032, DOI 10.1093/bioinformatics/btv098
   Tesselaar K, 2003, NAT IMMUNOL, V4, P49, DOI 10.1038/ni869
   Tison A, 2022, NAT REV RHEUMATOL, V18, P641, DOI 10.1038/s41584-022-00841-0
   Vardhana S, 2016, HAEMATOLOGICA, V101, P794, DOI 10.3324/haematol.2015.132761
   Vater I, 2015, LEUKEMIA, V29, P677, DOI 10.1038/leu.2014.264
   Verstovsek S, 2012, NEW ENGL J MED, V366, P799, DOI 10.1056/NEJMoa1110557
   Villarino AV, 2017, NAT IMMUNOL, V18, P374, DOI 10.1038/ni.3691
   Wang K, 2010, NUCLEIC ACIDS RES, V38, DOI 10.1093/nar/gkq603
   Weng AP, 2004, SCIENCE, V306, P269, DOI 10.1126/science.1102160
   Weniger MA, 2006, ONCOGENE, V25, P2679, DOI 10.1038/sj.onc.1209151
   Wood Derrick E, 2019, Genome Biol, V20, P257, DOI 10.1186/s13059-019-1891-0
   Zhu YY, 2019, MOL CANCER, V18, DOI 10.1186/s12943-019-1087-y
NR 73
TC 2
Z9 2
U1 1
U2 1
PU SPRINGER
PI NEW YORK
PA ONE NEW YORK PLAZA, SUITE 4600, NEW YORK, NY, UNITED STATES
SN 0001-6322
EI 1432-0533
J9 ACTA NEUROPATHOL
JI Acta Neuropathol.
PD SEP
PY 2023
VL 146
IS 3
BP 499
EP 514
DI 10.1007/s00401-023-02613-w
EA JUL 2023
PG 16
WC Clinical Neurology; Neurosciences; Pathology
WE Science Citation Index Expanded (SCI-EXPANDED)
SC Neurosciences & Neurology; Pathology
GA O3ZM4
UT WOS:001037142000001
PM 37495858
OA Green Published, hybrid
DA 2024-06-03
ER

PT J
AU Qian, H
   Yang, ZH
   Cai, LQ
   Chen, HW
AF Qian, Hui
   Yang, Zhihao
   Cai, Linqiang
   Chen, Huawei
TI Conditional survival of elderly primary central nervous system lymphoma
SO JOURNAL OF CANCER RESEARCH AND CLINICAL ONCOLOGY
LA English
DT Article
DE Conditional survival; Overall survival; Primary CNS lymphoma; SEER;
   Nomogram
ID LUNG-CANCER; EPIDEMIOLOGY; SURVEILLANCE; DIAGNOSIS; PROGNOSIS;
   ETHNICITY; NOMOGRAM; DATABASE; TRENDS; RACE
AB BackgroundRecent studies have reported that overall survival of elderly patients with primary central nervous system lymphoma (PCNSL), who have the highest incidence of this disease, had failed to benefit from the advancements in treatment strategies over the past decades. This highlights the necessity for intensified research to guide treatment decisions for this specific patient population.MethodsThe Surveillance, Epidemiology, and End Results (SEER) program of the National Cancer Institute (NCI) was used to extract data of elderly PCNSL patients (age & GE; 60) who were divided into training and validation groups at the ratio of 7:3, for our analysis. Conditional survival [CS(y|x)] was defined as the probability at survival additional y years given that the patient had not died of PCNSL at a specified period of time (x years) after initial diagnosis. The CS pattern of elderly PCNSL patients was analyzed. The least absolute shrinkage and selection operator (LASSO) regression and multivariate Cox regression analysis were applied to develop a novel CS-based nomogram.ResultsA total of 3315 elderly patients diagnosed with CNS lymphoma between 2000 and 2019 were extracted from the SEER database, of whom 2320 patients were divided into the training group and 995 into the internal validation group. CS analysis revealed a noteworthy escalation in the 5-year survival rate among elderly PCNSL patients for every additional year of survival. The rates progressed from an initial 21-49%, 63%, and 75%, culminating in an impressive 88% and the survival improvement over time was nonlinear. The LASSO regression identified nine predictors and multivariate Cox regression was used to successfully construct the CS-based nomogram model with favorable prediction performance.ConclusionCS of elderly PCNSL patients was dynamic and increased over time. Our newly-established CS-based nomogram can provide a real-time dynamic survival estimation, allowing clinicians to better guide treatment decision for these patients.
C1 [Qian, Hui; Yang, Zhihao; Cai, Linqiang; Chen, Huawei] Shaoxing Univ, Cent Hosp, Dept Neurosurg, Shaoxing, Zhejiang, Peoples R China.
C3 Shaoxing University
RP Chen, HW (corresponding author), Shaoxing Univ, Cent Hosp, Dept Neurosurg, Shaoxing, Zhejiang, Peoples R China.
EM aweyii@163.com
CR Bui A, 2021, GASTROENTEROLOGY, V160, P1394, DOI 10.1053/j.gastro.2020.10.010
   Burns EA, 2023, ANN HEMATOL, V102, P1111, DOI 10.1007/s00277-023-05140-6
   Chukwueke UN, 2019, HEMATOL ONCOL CLIN N, V33, P597, DOI 10.1016/j.hoc.2019.03.008
   David KA, 2023, AM J HEMATOL, V98, P900, DOI 10.1002/ajh.26919
   Deng XY, 2020, FRONT ONCOL, V10, DOI 10.3389/fonc.2020.00131
   Dikken JL, 2013, ANN SURG ONCOL, V20, P1623, DOI 10.1245/s10434-012-2723-6
   Furst Taylor, 2024, J Neurosurg Sci, V68, P44, DOI 10.23736/S0390-5616.19.04785-4
   Grommes C, 2017, J CLIN ONCOL, V35, P2410, DOI 10.1200/JCO.2017.72.7602
   Harlan LC, 2003, J CLIN ONCOL, V21, P2232, DOI 10.1200/JCO.2003.94.023
   Hieke S, 2015, CLIN CANCER RES, V21, P1530, DOI 10.1158/1078-0432.CCR-14-2154
   Holdhoff M, 2020, J NATL COMPR CANC NE, V18, P1571, DOI 10.6004/jnccn.2020.7667
   Latenstein AEJ, 2020, ANN SURG ONCOL, V27, P2516, DOI 10.1245/s10434-020-08235-w
   Liu YX, 2021, INT J ONCOL, V58, P371, DOI 10.3892/ijo.2021.5180
   Lv CL, 2022, THER ADV HEMATOL, V13, DOI 10.1177/20406207211066166
   Maloney NJ, 2023, J AM ACAD DERMATOL, V89, P621, DOI 10.1016/j.jaad.2023.05.042
   Mendez JS, 2018, NEURO-ONCOLOGY, V20, P687, DOI 10.1093/neuonc/nox187
   Meng XD, 2023, FRONT ENDOCRINOL, V14, DOI 10.3389/fendo.2023.1119105
   Norden AD, 2011, J NEURO-ONCOL, V101, P487, DOI 10.1007/s11060-010-0269-7
   Omofuma OO, 2023, GASTROENTEROLOGY, V164, P473, DOI 10.1053/j.gastro.2022.11.032
   Ötles E, 2022, J UROLOGY, V207, P359, DOI 10.1097/JU.0000000000002230
   Shiels MS, 2016, BRIT J HAEMATOL, V174, P417, DOI 10.1111/bjh.14073
   Skuladottir H, 2003, J CLIN ONCOL, V21, P3035, DOI 10.1200/JCO.2003.04.521
   Tang DS, 2022, FRONT ONCOL, V12, DOI 10.3389/fonc.2022.817043
   van der Meulen M, 2017, LEUKEMIA, V31, P1822, DOI 10.1038/leu.2017.128
   Velicu MA, 2023, J PERS MED, V13, DOI 10.3390/jpm13050783
   Villanueva G, 2023, CANCERS, V15, DOI 10.3390/cancers15051459
   Wang L, 2022, OXID MED CELL LONGEV, V2022, DOI 10.1155/2022/1056825
   Wang Q, 2022, TRANSL LUNG CANCER R, V11, P1678, DOI 10.21037/tlcr-22-544
   Wismann J, 2022, ACTA NEUROCHIR, V164, P1365, DOI 10.1007/s00701-022-05170-5
   Yang CAW, 2021, ANN TRANSL MED, V9, DOI 10.21037/atm-21-753
   Yu XY, 2021, TRANSL LUNG CANCER R, V10, DOI 10.21037/tlcr-20-561
   Zabor EC, 2013, CANCER-AM CANCER SOC, V119, P3589, DOI 10.1002/cncr.28273
NR 32
TC 2
Z9 2
U1 0
U2 1
PU SPRINGER
PI NEW YORK
PA ONE NEW YORK PLAZA, SUITE 4600, NEW YORK, NY, UNITED STATES
SN 0171-5216
EI 1432-1335
J9 J CANCER RES CLIN
JI J. Cancer Res. Clin. Oncol.
PD NOV
PY 2023
VL 149
IS 14
BP 13391
EP 13401
DI 10.1007/s00432-023-05200-4
EA JUL 2023
PG 11
WC Oncology
WE Science Citation Index Expanded (SCI-EXPANDED)
SC Oncology
GA U6YH0
UT WOS:001035536600001
PM 37491638
DA 2024-06-03
ER

PT J
AU Grommes, C
   Pentsova, E
   Schaff, LR
   Nolan, CP
   Kaley, T
   Reiner, AS
   Panageas, KS
   Mellinghoff, IK
AF Grommes, Christian
   Pentsova, Elena
   Schaff, Lauren R. R.
   Nolan, Craig P. P.
   Kaley, Thomas
   Reiner, Anne S. S.
   Panageas, Katherine S. S.
   Mellinghoff, Ingo K. K.
TI Preclinical and clinical evaluation of Buparlisib (BKM120) in
   recurrent/refractory Central Nervous System Lymphoma
SO LEUKEMIA & LYMPHOMA
LA English
DT Article; Early Access
DE PCNSL; secondary CNS lymphoma; recurrence; refractory; buparlisib; PI3K
ID B-CELL LYMPHOMA; HIGH-DOSE METHOTREXATE; SALVAGE TREATMENT; THERAPY;
   PI3K; INHIBITOR; RITUXIMAB; IBRUTINIB
AB Central Nervous System (CNS) Lymphomas are aggressive brain tumors with limited treatment options. Targeting the phosphoinositide 3-kinase (PI3K) pathway yields promising responses across B-cell malignancies, but its therapeutic potential in CNS lymphomas remains unexplored. We present pre-clinical and clinical data on the pan-PI3K inhibitor Buparlisib in CNS lymphomas. In a primary CNS lymphoma-patient-derived cell line, we define the EC50. Four patients with recurrent CNS lymphoma were enrolled in a prospective trial. We evaluated Buparlisib plasma and cerebrospinal fluid pharmacokinetics, clinical outcomes, and adverse events. Treatment was well tolerated. Common toxicities include hyperglycemia, thrombocytopenia, and lymphopenia. The presence of Buparlisib in plasma and CSF was confirmed 2h post-treatment with a median CSF concentration below the EC50 defined in the cell line All four patients were evaluated for response and the median time to progression was 39 days. Buparlisib monotherapy did not lead to meaningful responses and the trial was prematurely stopped.
C1 [Grommes, Christian; Pentsova, Elena; Schaff, Lauren R. R.; Nolan, Craig P. P.; Kaley, Thomas; Mellinghoff, Ingo K. K.] Mem Sloan Kettering Canc Ctr, Dept Neurol, 1275 york Ave, New York, NY 10065 USA.
   [Grommes, Christian; Mellinghoff, Ingo K. K.] Mem Sloan Kettering Canc Ctr, Human Oncol & Pathogenesis Program, New York, NY USA.
   [Grommes, Christian; Pentsova, Elena; Schaff, Lauren R. R.; Nolan, Craig P. P.; Kaley, Thomas; Mellinghoff, Ingo K. K.] Weill Cornell Med Coll, Dept Neurol, New York, NY USA.
   [Reiner, Anne S. S.; Panageas, Katherine S. S.] Mem Sloan Kettering Canc Ctr, Dept Epidemiol & Biostat, New York, NY USA.
C3 Memorial Sloan Kettering Cancer Center; Memorial Sloan Kettering Cancer
   Center; Cornell University; Weill Cornell Medicine; Memorial Sloan
   Kettering Cancer Center
RP Grommes, C (corresponding author), Mem Sloan Kettering Canc Ctr, Dept Neurol, 1275 york Ave, New York, NY 10065 USA.
EM grommesc@mskcc.org
OI Mellinghoff, Ingo/0000-0002-4347-8149; Schaff,
   Lauren/0000-0002-4664-670X; Reiner, Anne/0000-0002-1258-6112
CR Alizadeh AA, 2000, NATURE, V403, P503, DOI 10.1038/35000501
   Arellano-Rodrigo E, 2003, EUR J HAEMATOL, V70, P219, DOI 10.1034/j.1600-0609.2003.00045.x
   Batchelor TT, 2011, NEUROLOGY, V76, P929, DOI 10.1212/WNL.0b013e31820f2d94
   Bendell JC, 2012, J CLIN ONCOL, V30, P282, DOI 10.1200/JCO.2011.36.1360
   Camilleri-Broët S, 2006, BLOOD, V107, P190, DOI 10.1182/blood-2005-03-1024
   Cheng DT, 2015, J MOL DIAGN, V17, P251, DOI 10.1016/j.jmoldx.2014.12.006
   Cho CF, 2017, NAT COMMUN, V8, DOI 10.1038/ncomms15623
   Cibulskis K, 2013, NAT BIOTECHNOL, V31, P213, DOI 10.1038/nbt.2514
   Davis RE, 2010, NATURE, V463, P88, DOI 10.1038/nature08638
   de Gooijer MC, 2018, SCI REP-UK, V8, DOI 10.1038/s41598-018-29062-w
   Deangelis Lisa M, 2006, Hematology Am Soc Hematol Educ Program, P311, DOI 10.1182/asheducation-2006.1.311
   Ekenel Meltem, 2007, Curr Treat Options Neurol, V9, P271, DOI 10.1007/s11940-007-0013-6
   Enting RH, 2004, NEUROLOGY, V63, P901, DOI 10.1212/01.WNL.0000137050.43114.42
   Ferreri AJM, 2011, BLOOD, V118, P510, DOI 10.1182/blood-2011-03-321349
   Fischer L, 2006, ANN ONCOL, V17, P1141, DOI 10.1093/annonc/mdl070
   Gavrilovic IT, 2006, J CLIN ONCOL, V24, P4570, DOI 10.1200/JCO.2006.06.6910
   Grier Jeanine, 2005, Curr Oncol Rep, V7, P55, DOI 10.1007/s11912-005-0026-9
   Grommes C, 2017, J CLIN ONCOL, V35, DOI 10.1200/JCO.2017.35.15_suppl.7533
   Grommes C, 2017, CANCER DISCOV, V7, P1018, DOI 10.1158/2159-8290.CD-17-0613
   Haioun C, 2000, ANN ONCOL, V11, P685, DOI 10.1023/A:1008394827806
   Hans CP, 2004, BLOOD, V103, P275, DOI 10.1182/blood-2003-05-1545
   Heffron TP, 2016, ACS MED CHEM LETT, V7, P351, DOI 10.1021/acsmedchemlett.6b00005
   Kloo B, 2011, P NATL ACAD SCI USA, V108, P272, DOI 10.1073/pnas.1008969108
   Korfel A, 2016, J CLIN ONCOL, V34, P1757, DOI 10.1200/JCO.2015.64.9897
   Maira SM, 2012, MOL CANCER THER, V11, P317, DOI 10.1158/1535-7163.MCT-11-0474
   Morris PG, 2009, LANCET NEUROL, V8, P581, DOI 10.1016/S1474-4422(09)70091-2
   Ngo VN, 2011, NATURE, V470, P115, DOI 10.1038/nature09671
   Raizer JJ, 2012, CANCER-AM CANCER SOC, V118, P3743, DOI 10.1002/cncr.26709
   Reni M, 2007, BRIT J CANCER, V96, P864, DOI 10.1038/sj.bjc.6603660
   Tyson RM, 2003, LEUKEMIA LYMPHOMA, V44, P627, DOI 10.1080/1042819021000055057
   van den Bent M, 2020, J NEURO-ONCOL, V146, P79, DOI 10.1007/s11060-019-03337-2
   Wen PY, 2019, J CLIN ONCOL, V37, P741, DOI 10.1200/JCO.18.01207
NR 32
TC 2
Z9 2
U1 0
U2 0
PU TAYLOR & FRANCIS LTD
PI ABINGDON
PA 2-4 PARK SQUARE, MILTON PARK, ABINGDON OR14 4RN, OXON, ENGLAND
SN 1042-8194
EI 1029-2403
J9 LEUKEMIA LYMPHOMA
JI Leuk. Lymphoma
PD 2023 JUN 14
PY 2023
DI 10.1080/10428194.2023.2223734
EA JUN 2023
PG 9
WC Oncology; Hematology
WE Science Citation Index Expanded (SCI-EXPANDED)
SC Oncology; Hematology
GA J0DY1
UT WOS:001006407100001
PM 37317993
DA 2024-06-03
ER

PT J
AU Liu, HY
   Nie, TQ
   Duan, X
   Zhang, XY
   Zheng, YL
   Zhong, WH
   Chen, HL
   Miao, CX
   Wu, J
   Lin, DJ
AF Liu, Hengyu
   Nie, Tianqi
   Duan, Xiao
   Zhang, Xinyu
   Zheng, Yilu
   Zhong, Wenhao
   Chen, Haolin
   Miao, Congxiu
   Wu, Jun
   Lin, Dongjun
TI Cerebral delivery of redox-responsive lenalidomide prodrug plus
   methotrexate for primary central nerve system lymphoma combination
   therapy
SO JOURNAL OF CONTROLLED RELEASE
LA English
DT Article
DE Primary central nerve system lymphoma; Cerebral delivery; Prodrug;
   Anti-angiogenesis; Chemotherapy
ID CANCER; NANOPARTICLES; ANGIOGENESIS; BRAIN; CHALLENGES; SIZE
AB Primary central nervous system lymphoma (PCNSL) is an extremely malignant CNS tumor with high incidence and mortality rates. Its chemotherapy in the clinic has been restricted owing to unsatisfactory drug distribution in the cerebral tissues. In this study, a redox-responsive prodrug of disulfide-lenalidomide-methoxy polyethylene glycol (LND-DSDA-mPEG) was successfully developed for the cerebral delivery of lenalidomide (LND), and methotrexate (MTX) via subcutaneous (s.c.) administration at the neck for combined anti-angiogenesis and chemotherapy on PCNSL. Both the subcutaneous xenograft tumor model and orthotopic intracranial tumor model demonstrated that the co-delivery of LND and MTX nanoparticles (MTX@LND NPs) may significantly inhibit the growth of lymphoma and effectively prevent liver metastasis by downregulating CD31 and VEGF expression. Moreover, an orthotopic intracranial tumor model further verified that through s.c. administration at the neck, redox-responsive MTX@LND NPs could bypass the blood-brain barrier (BBB), efficiently distribute into brain tissues, and effectively inhibit lymphoma growth in the brain, as detected by magnetic resonance imaging (MRI). Taken together, this biodegradable, biocompatible, and redox-responsive nano-prodrug with highly effective targeted delivery of LND and MTX in the brain through the lymphatic vasculature may provide a facile and feasible treatment strategy for PCNSL in the clinic.
C1 [Liu, Hengyu; Zhang, Xinyu; Zheng, Yilu; Zhong, Wenhao; Chen, Haolin; Wu, Jun; Lin, Dongjun] Sun Yat sen Univ, Affiliated Hosp 7, Dept Hematol, Shenzhen 518107, Peoples R China.
   [Wu, Jun] Sun Yat Sen Univ, Sun Yat Sen Mem Hosp, RNA Biomed Inst, Guangzhou 510120, Peoples R China.
   [Duan, Xiao; Miao, Congxiu] Heping Hosp Changzhi Med Coll, Changzhi Med Coll, Stem Cell & Tissue Engn Res Ctr, Dept Reprod Genet, Changzhi 046000, Shanxi, Peoples R China.
   [Nie, Tianqi] Guangzhou Twelfth Peoples Hosp, Guangzhou 510620, Peoples R China.
   [Wu, Jun] Hong Kong Univ Sci & Technol Guangzhou, Biosci & Biomed Engn Thrust, Guangzhou 511400, Guangdong, Peoples R China.
   [Wu, Jun] Hong Kong Univ Sci & Technol, Div Life Sci, Hong Kong, Peoples R China.
C3 Sun Yat Sen University; Sun Yat Sen University; Changzhi Medical
   College; Hong Kong University of Science & Technology (Guangzhou); Hong
   Kong University of Science & Technology
RP Wu, J; Lin, DJ (corresponding author), Sun Yat sen Univ, Affiliated Hosp 7, Dept Hematol, Shenzhen 518107, Peoples R China.; Wu, J (corresponding author), Sun Yat Sen Univ, Sun Yat Sen Mem Hosp, RNA Biomed Inst, Guangzhou 510120, Peoples R China.; Miao, CX (corresponding author), Heping Hosp Changzhi Med Coll, Changzhi Med Coll, Stem Cell & Tissue Engn Res Ctr, Dept Reprod Genet, Changzhi 046000, Shanxi, Peoples R China.; Wu, J (corresponding author), Hong Kong Univ Sci & Technol Guangzhou, Biosci & Biomed Engn Thrust, Guangzhou 511400, Guangdong, Peoples R China.; Wu, J (corresponding author), Hong Kong Univ Sci & Technol, Div Life Sci, Hong Kong, Peoples R China.
EM mcxms@163.com; junwuhkust@ust.hk; lindongjun0168@163.com
RI wang, yifang/KEI-3766-2024; Wang, Zichao/KHX-4954-2024; Wang,
   Jinlong/KHC-3829-2024; zheng, yilu/IUO-7749-2023; Wu, Jun/IYJ-2133-2023
OI Nie, Tianqi/0009-0008-3853-7360
FU National Natural Science Foundation of China [82270176, 81870127,
   52173150, 51973243]; Sanming Project of Medicine in Shenzhen
   [SZSM201911004]; Science and Technology Planning Project of Shenzhen
   [JCYJ20190807155801657]; International Cooperation and Exchange of the
   National Natural Science Foundation of China [51820105004]; National
   Cancer Center/National Clinical Research Center for Cancer/Cancer
   Hospital amp; Shenzhen Hospital, Chinese Academy of Medical Sciences and
   Peking Union Medical College [E010221006]; "1331" Project in Shanxi
   province; Academic Leader Project of Changzhi Medical College
   [XSQ202102]; Scientific and Technological Innovation Programs of Higher
   Education Institutions in Shanxi, China [2021 L349]
FX This work was supported by the National Natural Science Foundation of
   China (82270176, 81870127, 52173150, 51973243) , the Sanming Project of
   Medicine in Shenzhen (SZSM201911004) , the Science and Technology
   Planning Project of Shenzhen (JCYJ20190807155801657) , the International
   Cooperation and Exchange of the National Natural Science Foundation of
   China (51820105004), National Cancer Center/National Clinical Research
   Center for Cancer/Cancer Hospital & amp; Shenzhen Hospital, Chinese
   Academy of Medical Sciences and Peking Union Medical College (no:
   E010221006) , "1331" Project in Shanxi province, the Academic Leader
   Project of Changzhi Medical College (Grant No. XSQ202102) , the
   Scientific and Technological Innovation Programs of Higher Education
   Institutions in Shanxi, China (2021 L349) .
CR Abdalla AME, 2018, THERANOSTICS, V8, P533, DOI 10.7150/thno.21674
   Aillon KL, 2009, ADV DRUG DELIVER REV, V61, P457, DOI 10.1016/j.addr.2009.03.010
   Chaichana KL, 2015, THER DELIV, V6, P353, DOI [10.4155/TDE.14.114, 10.4155/tde.14.114]
   Chen YX, 2019, ADV SCI, V6, DOI 10.1002/advs.201802070
   Cote B, 2019, ADV DRUG DELIVER REV, V144, P16, DOI 10.1016/j.addr.2019.08.009
   Da Mesquita S, 2018, NEURON, V100, P375, DOI 10.1016/j.neuron.2018.09.022
   Gonzalez-Carter D, 2020, P NATL ACAD SCI USA, V117, P19141, DOI 10.1073/pnas.2002016117
   Grommes C, 2017, J CLIN ONCOL, V35, P2410, DOI 10.1200/JCO.2017.72.7602
   He CB, 2010, BIOMATERIALS, V31, P3657, DOI 10.1016/j.biomaterials.2010.01.065
   He X, 2018, THERANOSTICS, V8, P4884, DOI 10.7150/thno.27581
   Hirata E, 2017, CSH PERSPECT MED, V7, DOI 10.1101/cshperspect.a026781
   Hu YF, 2019, CHEM ENG J, V362, P877, DOI 10.1016/j.cej.2019.01.074
   Huang XG, 2021, NANO LETT, V21, P9706, DOI 10.1021/acs.nanolett.1c03539
   Huang YH, 2018, NAT REV IMMUNOL, V18, P195, DOI 10.1038/nri.2017.145
   Huang YH, 2013, CANCER RES, V73, P2943, DOI 10.1158/0008-5472.CAN-12-4354
   Hurwitz H, 2004, NEW ENGL J MED, V350, P2335, DOI 10.1056/NEJMoa032691
   Jaganathan S.K., 2017, POLYM BASEL, P9
   Jangili P, 2022, ANGEW CHEM INT EDIT, V61, DOI 10.1002/anie.202117075
   Ke XY, 2019, ADV DRUG DELIVER REV, V151, P72, DOI 10.1016/j.addr.2019.09.005
   Kerbauy MN, 2017, RADIOTHER ONCOL, V122, P352, DOI 10.1016/j.radonc.2016.12.033
   Kleibeuker EA, 2015, ANGIOGENESIS, V18, P385, DOI 10.1007/s10456-015-9476-3
   Kong N, 2022, P NATL ACAD SCI USA, V119, DOI 10.1073/pnas.2112696119
   Kong N, 2019, SCI TRANSL MED, V11, DOI 10.1126/scitranslmed.aaw1565
   Lee JE, 2017, ARCH PHARM RES, V40, P746, DOI 10.1007/s12272-017-0923-0
   Li MY, 2016, J MATER CHEM B, V4, P547, DOI 10.1039/c5tb01964h
   Ling X, 2021, ACS NANO, V15, P765, DOI 10.1021/acsnano.0c07132
   Liu C, 2021, ADV MATER, V33, DOI 10.1002/adma.202102054
   Liu C, 2021, CHEM SOC REV, V50, P2260, DOI 10.1039/d0cs01175d
   Liu DY, 2021, ADV SCI, V8, DOI 10.1002/advs.202100074
   Liu Y., 2023, CHINESE CHEM LETT, V34
   Liu Y, 2020, ACCOUNTS CHEM RES, V53, P244, DOI 10.1021/acs.accounts.9b00492
   Louveau A, 2015, NATURE, V523, P337, DOI 10.1038/nature14432
   Merlos M, 2018, EUR J PHARMACOL, V833, P370, DOI 10.1016/j.ejphar.2018.06.022
   Nie TQ, 2021, NANO RES, V14, P2749, DOI 10.1007/s12274-020-3280-0
   Ouyang J, 2022, CHEM SOC REV, V51, P4996, DOI 10.1039/d1cs01148k
   Qin Y, 2011, INT J PHARMACEUT, V419, P85, DOI 10.1016/j.ijpharm.2011.07.021
   Quader S, 2022, ADV DRUG DELIVER REV, V182, DOI 10.1016/j.addr.2022.114115
   Salzano G, 2016, SMALL, V12, P4837, DOI 10.1002/smll.201600925
   Sami FL, 2022, CUREUS J MED SCIENCE, V14, DOI 10.7759/cureus.26052
   Shen ZY, 2022, CHINESE CHEM LETT, V33, P4563, DOI 10.1016/j.cclet.2022.01.069
   Shi JJ, 2017, NAT REV CANCER, V17, P20, DOI 10.1038/nrc.2016.108
   Stasinopoulos I, 2010, CANCER BIOMARK, V7, P173, DOI 10.3233/CBM-2010-0188
   Stylianopoulos T, 2013, THER DELIV, V4, P421, DOI [10.4155/TDE.13.8, 10.4155/tde.13.8]
   Sun M, 2020, SCI CHINA CHEM, V63, P35, DOI 10.1007/s11426-019-9602-4
   Swartz MA, 2008, SEMIN IMMUNOL, V20, P147, DOI 10.1016/j.smim.2007.11.007
   Takeda A, 2002, ANN SURG ONCOL, V9, P610, DOI 10.1007/BF02574475
   TAYLOR IW, 1981, CANCER RES, V41, P1549
   Valls AF, 2019, CLIN CANCER RES, V25, P5674, DOI 10.1158/1078-0432.CCR-18-2123
   Wang JQ, 2015, ACS NANO, V9, P7195, DOI 10.1021/acsnano.5b02017
   Weis SM, 2011, NAT MED, V17, P1359, DOI 10.1038/nm.2537
   Xie A, 2020, EBIOMEDICINE, V56, DOI 10.1016/j.ebiom.2020.102821
   Yang MY, 2021, BIOACT MATER, V6, P1973, DOI 10.1016/j.bioactmat.2020.12.010
   Yang PP, 2018, CHINESE CHEM LETT, V29, P1811, DOI 10.1016/j.cclet.2018.10.003
   Yi M, 2019, MOL CANCER, V18, DOI 10.1186/s12943-019-0974-6
   Zhang PF, 2023, MED-CAMBRIDGE, V4, P147, DOI 10.1016/j.medj.2022.12.001
   Zhao PF, 2020, NANO LETT, V20, P5415, DOI 10.1021/acs.nanolett.0c01806
   Zhong WH, 2022, ACTA BIOMATER, V144, P67, DOI 10.1016/j.actbio.2022.03.035
NR 57
TC 2
Z9 2
U1 11
U2 27
PU ELSEVIER
PI AMSTERDAM
PA RADARWEG 29, 1043 NX AMSTERDAM, NETHERLANDS
SN 0168-3659
EI 1873-4995
J9 J CONTROL RELEASE
JI J. Control. Release
PD JUL
PY 2023
VL 359
BP 132
EP 146
DI 10.1016/j.jconrel.2023.05.040
EA JUN 2023
PG 15
WC Chemistry, Multidisciplinary; Pharmacology & Pharmacy
WE Science Citation Index Expanded (SCI-EXPANDED)
SC Chemistry; Pharmacology & Pharmacy
GA L1GT2
UT WOS:001020815800001
PM 37269965
DA 2024-06-03
ER

PT J
AU Capasso, R
   Negro, A
   Russo, C
   Zeccolini, F
   Muto, G
   Caranci, F
   Pinto, A
AF Capasso, Raffaella
   Negro, Alberto
   Russo, Camilla
   Zeccolini, Fabio
   Muto, Gianluca
   Caranci, Ferdinando
   Pinto, Antonio
TI Conventional and Advanced MRI Techniques in the Evaluation of Primary
   CNS Lymphoma
SO SEMINARS IN ULTRASOUND CT AND MRI
LA English
DT Article
ID NERVOUS-SYSTEM LYMPHOMA; NON-HODGKIN-LYMPHOMA; FEATURES; NORWAY; TUMORS;
   CT
AB Primary central nervous system lymphoma (PCNSL) isa rare form of extranodal non-Hodgkin's lymphoma that accounts for 1%-5% of all central nervous system tumors. Contrast-enhanced MR is the imaging technique of choice. PCNLs have a predilection for the periventricular and superficial regions, often abutting the ventricular or meningeal surfaces. Although PCNLs may have characteristic imaging features on conventional MRI, none of these will unequivocally differentiate PCNSLs from other brain lesions. Diffusion restriction, relative hypoperfusion, increased choline/creatinine, decrease of N-acetyl aspartate (NAA) peak as well as the presence of lactate and lipid peaks are consistent advanced imaging findings in CNS lymphoma that may help in the differentiation of Primary central nervous system lymphomas (PCNSLs) from other malignancies. Furthermore, advanced imaging techniques will presumably play an important role in the planning of new targeted therapies, for prognostication, and for the monitoring of treatment response in the future.Semin Ultrasound CT MRI 44:126-135 & COPY; 2023 Elsevier Inc. All rights reserved.
C1 [Capasso, Raffaella] Azienda Osped Colli, CTO Hosp, Dept Radiol, Naples, Italy.
   [Negro, Alberto] Osped Mare, Dept Neuroradiol, Naples, Italy.
   [Russo, Camilla] Univ Naples Federico II, Dept Elect Engn & Informat Technol DIETI, Naples, Italy.
   [Zeccolini, Fabio] AORN A Cardarelli, Dept Neuroradiol, Naples, Italy.
   [Muto, Gianluca] Univ Hosp Geneve, Dept Radiol, Geneva, Switzerland.
   [Caranci, Ferdinando] Univ Campania Luigi Vanvitelli, Dept Precis Med, Naples, Italy.
   [Capasso, Raffaella] Azienda Osped Colli, CTO Hosp, Dept Radiol, Viale Colli Aminei 21, I-80141 Naples, Italy.
C3 University of Naples Federico II; University of Geneva; Universita della
   Campania Vanvitelli
RP Capasso, R (corresponding author), Azienda Osped Colli, CTO Hosp, Dept Radiol, Viale Colli Aminei 21, I-80141 Naples, Italy.
EM dott.ssacapasso@gmail.com
RI Caranci, Ferdinando/AAP-9131-2020; Russo, Camilla/AAE-9121-2019;
   Capasso, Raffaella/L-1753-2016; Negro, Alberto/ABJ-7507-2022
OI Russo, Camilla/0000-0002-2256-7281; Negro, Alberto/0000-0002-7904-1563
CR Algazi AP, 2009, NEUROTHERAPEUTICS, V6, P587, DOI 10.1016/j.nurt.2009.04.013
   Ambady Prakash, 2021, Ann Lymphoma, V5, DOI 10.21037/aol-20-53
   Besson C, 2001, BLOOD, V98, P2339, DOI 10.1182/blood.V98.8.2339
   Bühring U, 2001, NEUROLOGY, V57, P393, DOI 10.1212/WNL.57.3.393
   Calli C, 2006, EUR J RADIOL, V58, P394, DOI 10.1016/j.ejrad.2005.12.032
   Cheng G, 2019, NEUROL SCI, V40, P535, DOI 10.1007/s10072-018-3669-7
   Conforti R, 2016, MEDICINE, V95, DOI 10.1097/MD.0000000000004585
   Cote TR, 1996, J NATL CANCER I, V88, P675, DOI 10.1093/jnci/88.10.675
   Dhermain FG, 2010, LANCET NEUROL, V9, P906, DOI 10.1016/S1474-4422(10)70181-2
   Diamond C, 2006, CANCER, V106, P128, DOI 10.1002/cncr.21562
   Fitzsimmons A, 2005, HEMATOL ONCOL CLIN N, V19, P689, DOI 10.1016/j.hoc.2005.05.009
   Go John L, 2006, Neurosurg Focus, V21, pE4
   Haldorsen IS, 2011, AM J NEURORADIOL, V32, P984, DOI 10.3174/ajnr.A2171
   Haldorsen IS, 2009, AM J NEURORADIOL, V30, P744, DOI 10.3174/ajnr.A1447
   Haldorsen IS, 2007, CANCER, V110, P1803, DOI 10.1002/cncr.22989
   Haldorsen IS, 2005, ACTA ONCOL, V44, P728, DOI 10.1080/02841860500256272
   Howe FA, 2003, MAGNET RESON MED, V49, P223, DOI 10.1002/mrm.10367
   Kayed MH, 2014, ALEX J MED, V50, P303, DOI 10.1016/j.ajme.2013.04.005
   Koeller KK, 1997, RADIOGRAPHICS, V17, P1497, DOI 10.1148/radiographics.17.6.9397461
   Mansour A, 2014, CANCER IMAGING, V14, DOI 10.1186/1470-7330-14-22
   Morris PG, 2009, LANCET NEUROL, V8, P581, DOI 10.1016/S1474-4422(09)70091-2
   Olson JE, 2002, CANCER, V95, P1504, DOI 10.1002/cncr.10851
   Ostrom QT, 2015, NEURO-ONCOLOGY, V16, P1, DOI [10.1093/neuonc/nou327, 10.1093/neuonc/nox158, 10.1093/neuonc/nou223, 10.1093/neuonc/nov189]
   Overcast WB, 2021, CURR ONCOL REP, V23, DOI 10.1007/s11912-021-01020-2
   Plasswilm L, 2002, ANN HEMATOL, V81, P415, DOI 10.1007/s00277-002-0498-8
   Sabatini E, 2010, PATHOLOGICA, V102, P83
   Slone HW, 2005, AM J ROENTGENOL, V184, P1679, DOI 10.2214/ajr.184.5.01841679
   Verma A, 2016, BBA CLIN, V5, P170, DOI 10.1016/j.bbacli.2016.04.002
   Villano JL, 2011, BRIT J CANCER, V105, P1414, DOI 10.1038/bjc.2011.357
   Zacharia TT, 2008, J NEUROIMAGING, V18, P411, DOI 10.1111/j.1552-6569.2007.00231.x
NR 30
TC 2
Z9 2
U1 1
U2 1
PU W B SAUNDERS CO-ELSEVIER INC
PI PHILADELPHIA
PA 1600 JOHN F KENNEDY BOULEVARD, STE 1800, PHILADELPHIA, PA 19103-2899 USA
SN 0887-2171
EI 1558-5034
J9 SEMIN ULTRASOUND CT
JI Semin. Ultrasound CT MRI
PD JUN
PY 2023
VL 44
IS 3
BP 126
EP 135
DI 10.1053/j.sult.2023.02.003
EA MAY 2023
PG 10
WC Radiology, Nuclear Medicine & Medical Imaging
WE Science Citation Index Expanded (SCI-EXPANDED)
SC Radiology, Nuclear Medicine & Medical Imaging
GA O1MR6
UT WOS:001041535800001
PM 37245879
DA 2024-06-03
ER

PT J
AU Liu, GL
   Zhang, XY
   Zhang, N
   Xiao, HF
   Chen, XJ
   Ma, L
AF Liu, Guoli
   Zhang, Xinyue
   Zhang, Nan
   Xiao, Huafeng
   Chen, Xinjing
   Ma, Lin
TI Detecting Double Expression Status in Primary Central Nervous System
   Lymphoma Using Multiparametric MRI Based Machine Learning
SO JOURNAL OF MAGNETIC RESONANCE IMAGING
LA English
DT Article; Early Access
DE BCL-2; MYC; machine learning; magnetic resonance imaging; lymphoma
ID PRIMARY CNS LYMPHOMA; RADIOMICS; CURVE
AB Background: Double expression lymphoma (DEL) is a subtype of primary central nervous system lymphoma (PCNSL) that often has a poor prognosis. Currently, there are limited noninvasive ways to detect protein expression.
   Purpose: To detect DEL in PCNSL using multiparametric MRI-based machine learning.
   Study Type: Retrospective.
   Population: Forty PCNSL patients were enrolled in the study among whom 17 were DEL (9 males and 8 females, 61.29 +/- 14.14 years) and 23 were non-DEL (14 males and 9 females, 55.57 +/- 14.16 years) with 59 lesions (28 DEL and 31 non-DEL).
   Field Strength/Sequence: ADC map derived from DWI (b = 0/1000 s/mm(2)), fast spin echo T2WI, T2FLAIR, and contrast-enhanced T1 weighted imaging (T1CE) were collected at 3.0 T.
   Assessment: Two raters manually segmented lesions by ITK-SNAP on ADC, T2WI, T2FLAIR and T1CE. A total of 2234 radiomics features from the tumor segmentation area were extracted. The t-test was conducted to filter the features, and elastic net regression algorithm combined with recursive feature elimination was used to calculate the essential features. Finally, 12 groups with combinations of different sequences were fitted to 6 classifiers, and the optimal models were selected.
   Statistical tests: Continuous variables were assessed by the t-test, while categorical variables were assessed by the non-parametric test. Interclass correlation coefficient tested variables' consistency. Sensitivity, specificity, accuracy F1-score, and area under the curve (AUC) were used to evaluate model performance.
   Results: DEL status could be identified to varying degrees with 72 models based on radiomics, and model performance could be improved by combining different sequences and classifiers. Both SVMlinear and logistic regression (LR) combined with four sequence group had similar largest AUCmean (0.92 +/- 0.09 vs. 0.92 +/- 0.05), and SVMlinear was considered as the optimal model in this study since the F1-score of SVMlinear (0.88) was higher than that of LR (0.83).
   Data Conclusion: Multiparametric MRI-based machine learning is promising in DEL detection.
C1 [Liu, Guoli; Zhang, Xinyue; Zhang, Nan; Ma, Lin] Med Sch Chinese Peoples Liberat Army PLA, Beijing, Peoples R China.
   [Liu, Guoli; Zhang, Xinyue; Zhang, Nan; Xiao, Huafeng; Chen, Xinjing; Ma, Lin] Chinese Peoples Liberat Army Gen Hosp, Dept Radiol, 28 Fuxing Rd, Beijing 100853, Peoples R China.
C3 Chinese People's Liberation Army General Hospital
RP Ma, L (corresponding author), Chinese Peoples Liberat Army Gen Hosp, Dept Radiol, 28 Fuxing Rd, Beijing 100853, Peoples R China.
EM cjr.malin@vip.163.com
OI Ma, Lin/0000-0002-2911-3653
CR Abrey LE, 2006, J CLIN ONCOL, V24, P5711, DOI 10.1200/JCO.2006.08.2941
   Abrey LE, 2005, J CLIN ONCOL, V23, P5034, DOI 10.1200/JCO.2005.13.524
   Adams CM, 2019, FRONT ONCOL, V8, DOI 10.3389/fonc.2018.00636
   Ali OM, 2020, BLOOD, V136, DOI 10.1182/blood-2020-141941
   Baluapuri A, 2020, NAT REV MOL CELL BIO, V21, P255, DOI 10.1038/s41580-020-0215-2
   Barajas RF, 2021, NEURO-ONCOLOGY, V23, P1056, DOI 10.1093/neuonc/noab020
   Bathla G, 2021, EUR RADIOL, V31, P8703, DOI 10.1007/s00330-021-07845-6
   Bruneau J., 2020, HEMATOPATHOLOGY ENCY
   Chitalia RD, 2019, J MAGN RESON IMAGING, V49, P927, DOI 10.1002/jmri.26556
   Chong I, 2019, CANCERS, V11, DOI 10.3390/cancers11101506
   Coulon A, 2002, EUR RADIOL, V12, P329, DOI 10.1007/s003300101037
   Demler OV, 2012, STAT MED, V31, P2577, DOI 10.1002/sim.5328
   DeVries Z, 2021, SPINE J, V21, P1135, DOI 10.1016/j.spinee.2021.02.007
   Rodríguez JD, 2010, IEEE T PATTERN ANAL, V32, P569, DOI 10.1109/TPAMI.2009.187
   Han B, 2020, CANCERS, V12, DOI 10.3390/cancers12113305
   Han CH, 2017, CANCER-AM CANCER SOC, V123, P4314, DOI 10.1002/cncr.30965
   Hatzl S, 2020, HEMATOL ONCOL, V38, P277, DOI 10.1002/hon.2727
   Johnson VE, 2019, AM STAT, V73, P129, DOI 10.1080/00031305.2018.1518788
   Karami G, 2021, CANCERS, V13, DOI 10.3390/cancers13194976
   Kim S, 2016, BMC CANCER, V16, DOI 10.1186/s12885-016-2397-8
   Klanova M, 2020, CANCERS, V12, DOI 10.3390/cancers12040938
   Küker W, 2005, J NEURO-ONCOL, V72, P169, DOI 10.1007/s11060-004-3390-7
   Kumar V, 2012, MAGN RESON IMAGING, V30, P1234, DOI 10.1016/j.mri.2012.06.010
   Lambin P, 2012, EUR J CANCER, V48, P441, DOI 10.1016/j.ejca.2011.11.036
   Löw S, 2018, THER ADV NEUROL DISO, V11, DOI 10.1177/1756286418793562
   Mayerhoefer ME, 2020, J NUCL MED, V61, P488, DOI 10.2967/jnumed.118.222893
   Mihret Adane, 2014, Ethiop Med J, VSuppl 1, P1
   Montero J, 2018, CELL DEATH DIFFER, V25, P56, DOI 10.1038/cdd.2017.183
   Osuna E E., 1998, Support vector machines: Training and applications
   Ozenne B, 2015, J CLIN EPIDEMIOL, V68, P855, DOI 10.1016/j.jclinepi.2015.02.010
   Ozturk K, 2021, EUR J RADIOL, V141, DOI 10.1016/j.ejrad.2021.109784
   Tahmassebi A, 2019, INVEST RADIOL, V54, P110, DOI 10.1097/RLI.0000000000000518
   TSUJIMOTO Y, 1985, SCIENCE, V229, P1390, DOI 10.1126/science.3929382
   von Baumgarten L, 2018, DTSCH ARZTEBL INT, V115, P419, DOI 10.3238/arztebl.2018.0419
   Wang D, 2007, IEEE T NEURAL NETWOR, V18, P1453, DOI 10.1109/TNN.2007.895909
   Wang HX, 2020, EUR RADIOL, V30, P6228, DOI 10.1007/s00330-020-06927-1
   Yushkevich PA, 2006, NEUROIMAGE, V31, P1116, DOI 10.1016/j.neuroimage.2006.01.015
   Zhang L, 2021, APPL INTELL, V51, P9001, DOI 10.1007/s10489-021-02298-2
   Zhang YP, 2019, EUR RADIOL, V29, P2157, DOI 10.1007/s00330-018-5747-x
   Zou H, 2005, J R STAT SOC B, V67, P301, DOI 10.1111/j.1467-9868.2005.00503.x
NR 40
TC 2
Z9 2
U1 1
U2 4
PU WILEY
PI HOBOKEN
PA 111 RIVER ST, HOBOKEN 07030-5774, NJ USA
SN 1053-1807
EI 1522-2586
J9 J MAGN RESON IMAGING
JI J. Magn. Reson. Imaging
PD 2023 MAY 18
PY 2023
DI 10.1002/jmri.28782
EA MAY 2023
PG 9
WC Radiology, Nuclear Medicine & Medical Imaging
WE Science Citation Index Expanded (SCI-EXPANDED)
SC Radiology, Nuclear Medicine & Medical Imaging
GA G8KO2
UT WOS:000991583100001
PM 37199225
DA 2024-06-03
ER

PT J
AU Rachdi, A
   Hernandez-Tost, H
   Herzi, D
   Morales-Martinez, A
   Hernández-Verdin, I
   Houillier, C
   Alentorn, A
   Hoang-Xuan, K
AF Rachdi, A.
   Hernandez-Tost, H.
   Herzi, D.
   Morales-Martinez, A.
   Hernandez-Verdin, I.
   Houillier, C.
   Alentorn, A.
   Hoang-Xuan, K.
TI International meeting of the French society of neurology 2023 Recent
   advances in the diagnosis and the treatment of primary CNS lymphoma
SO REVUE NEUROLOGIQUE
LA English
DT Article
DE Primary CNS lymphoma; MYD88; Ibrutinib; Lenalidomide; CAR-T
ID CENTRAL-NERVOUS-SYSTEM; WHOLE-BRAIN RADIOTHERAPY; HIGH-DOSE
   METHOTREXATE; B-CELL LYMPHOMA; PHASE-II; INCREASING INCIDENCE;
   CEREBROSPINAL-FLUID; ELDERLY-PATIENTS; SURVIVAL; INTERLEUKIN-10
AB This review focuses on the recent progress in the management of primary central nervous system lymphoma (PCNSL). Multiomic analyses allowed to better understand the tumorigenesis of PCNSL and to establish a molecular classification with prognostic value that will optimize patient management and guide future targeted approaches. Cooperative clinical trials have demonstrated the feasibility and efficacy, in selected fit patients, of high-dose chemotherapy with autologous stem cell transplantation as post-induction consolidation, that will progressively replace whole brain radiotherapy associated with a much higher risk of delayed neurotoxicity. Several novel treatments have shown efficacy and overall good tolerance in PCNSL patients, such as Bruton's tyrosine kinase (BTK) inhibitors, imids, immune checkpoint inhibitors and chimeric antigen receptor T-cells (CAR-T). This opens promising therapeutic perspectives to improve the current standard treatment, especially for elderly and unfit patients who represent a growing population. # 2023 Elsevier Masson SAS. All rights reserved.
C1 [Rachdi, A.; Hernandez-Tost, H.; Herzi, D.; Houillier, C.; Alentorn, A.; Hoang-Xuan, K.] Sorbonne Univ, CHU Pitie Salpetriere, AP HP, Serv Neurol 2, 47 Blvd Hop, F-75013 Paris, France.
   [Hernandez-Verdin, I.; Alentorn, A.; Hoang-Xuan, K.] Sorbonne Univ, Brain Inst ICM, Inserm, CNRS, Paris, France.
   [Rachdi, A.] Inst Mongi Ben Hamida Neurol Tunis, Tunis, Tunisia.
   [Houillier, C.; Alentorn, A.; Hoang-Xuan, K.] LOC Network, Paris, France.
C3 Sorbonne Universite; Assistance Publique Hopitaux Paris (APHP); Hopital
   Universitaire Pitie-Salpetriere - APHP; Institut National de la Sante et
   de la Recherche Medicale (Inserm); Centre National de la Recherche
   Scientifique (CNRS); Sorbonne Universite
RP Hoang-Xuan, K (corresponding author), Sorbonne Univ, CHU Pitie Salpetriere, AP HP, Serv Neurol 2, 47 Blvd Hop, F-75013 Paris, France.; Hoang-Xuan, K (corresponding author), Sorbonne Univ, Brain Inst ICM, Inserm, CNRS, Paris, France.; Hoang-Xuan, K (corresponding author), LOC Network, Paris, France.
EM khe.hoang-xuan@aphp.fr
RI Rachdi, Amine/JMC-5931-2023
OI Rachdi, Amine/0000-0001-6220-5974
CR Abrey LE, 1998, J CLIN ONCOL, V16, P859, DOI 10.1200/JCO.1998.16.3.859
   Alcantara M, 2022, BLOOD, V139, P792, DOI 10.1182/blood.2021012932
   Barajas RF, 2021, NEURO-ONCOLOGY, V23, P1056, DOI 10.1093/neuonc/noab020
   Batchelor TGS, 2021, J CLIN ONCOL, P39
   Bertaux M, 2020, J NEURO-ONCOL, V148, P343, DOI 10.1007/s11060-020-03525-5
   Braggio E, 2015, CLIN CANCER RES, V21, P3986, DOI 10.1158/1078-0432.CCR-14-2116
   Bravetti C, BRIT J HAEMATOL
   Bromberg JEC, 2019, LANCET ONCOL, V20, P216, DOI 10.1016/S1470-2045(18)30747-2
   Bruno A, 2018, NEURO-ONCOLOGY, V20, P1092, DOI 10.1093/neuonc/noy019
   Cady FM, 2008, J CLIN ONCOL, V26, P4814, DOI 10.1200/JCO.2008.16.1455
   Chapuy B, 2018, NAT MED, V24, P679, DOI 10.1038/s41591-018-0016-8
   Chapuy B, 2016, BLOOD, V127, P869, DOI 10.1182/blood-2015-10-673236
   Eloranta S, 2018, EUR J HAEMATOL, V100, P61, DOI 10.1111/ejh.12980
   Farrall AL, 2021, CANCERS, V13, DOI 10.3390/cancers13030403
   Ferreri AJM, 2022, LEUKEMIA, V36, P1870, DOI 10.1038/s41375-022-01582-5
   Ferreri AJM, 2021, BRIT J HAEMATOL, V193, P497, DOI 10.1111/bjh.17357
   Ferreri AJM, 2017, LANCET HAEMATOL, V4, pE510, DOI 10.1016/S2352-3026(17)30174-6
   Ferreri AJM, 2016, LANCET HAEMATOL, V3, pE217, DOI 10.1016/S2352-3026(16)00036-3
   Ferreri AJM, 2009, LANCET, V374, P1512, DOI 10.1016/S0140-6736(09)61416-1
   Frigault MJ, 2019, BLOOD, V134, P860, DOI 10.1182/blood.2019001694
   Fukumura K, 2016, ACTA NEUROPATHOL, V131, P865, DOI 10.1007/s00401-016-1536-2
   Ghesquieres H, 2019, ANN ONCOL, V30, P621, DOI 10.1093/annonc/mdz032
   Gonzalez-Aguilar A, 2012, CLIN CANCER RES, V18, P5203, DOI 10.1158/1078-0432.CCR-12-0845
   Grommes C, 2019, BLOOD, V133, P436, DOI 10.1182/blood-2018-09-875732
   Grommes C, 2017, CANCER DISCOV, V7, P1018, DOI 10.1158/2159-8290.CD-17-0613
   Haldorsen IS, 2007, CANCER, V110, P1803, DOI 10.1002/cncr.22989
   Hayashi Y, 2001, J NEURO-ONCOL, V55, P51, DOI 10.1023/A:1012946812930
   Hernández-Verdin I, 2023, ANN ONCOL, V34, P186, DOI 10.1016/j.annonc.2022.11.002
   Hernández-Verdin I, 2022, CURR OPIN NEUROL, V35, P779, DOI 10.1097/WCO.0000000000001115
   Hiemcke-Jiwa LS, 2018, HEMATOL ONCOL, V36, P429, DOI 10.1002/hon.2489
   Hoang-Xuan K, 2017, BLOOD, V138, P3018
   Hoang-Xuan K, 2023, NEURO-ONCOLOGY, V25, P37, DOI 10.1093/neuonc/noac196
   Houillier C, 2022, J CLIN ONCOL, V40, P3692, DOI 10.1200/JCO.22.00491
   Houillier C, 2020, NEUROLOGY, V94, pE1027, DOI 10.1212/WNL.0000000000008900
   Houillier C, 2019, J CLIN ONCOL, V37, P823, DOI 10.1200/JCO.18.00306
   Illerhaus G, 2022, BLOOD, V140, P10, DOI 10.1182/blood-2022-171733
   Jahnke K, 2005, ANN ONCOL, V16, P445, DOI 10.1093/annonc/mdi075
   Kluin PM, 2017, WHO CLASSIFICATION T
   Korfel A, 2016, J CLIN ONCOL, V34, P1757, DOI 10.1200/JCO.2015.64.9897
   Lee JH, 2017, SCI REP-UK, V7, DOI 10.1038/s41598-017-01998-5
   Lionakis MS, 2017, CANCER CELL, V31, P833, DOI 10.1016/j.ccell.2017.04.012
   Lv CL, 2022, THER ADV HEMATOL, V13, DOI 10.1177/20406207211066166
   Mabray MC, 2016, AM J NEURORADIOL, V37, P74, DOI 10.3174/ajnr.A4450
   Maeyama M, 2020, CANCER MED-US, V9, P4114, DOI 10.1002/cam4.3048
   Makino K, 2006, SURG NEUROL, V66, P503, DOI 10.1016/j.surneu.2006.05.055
   Malaise D, 2021, CURR OPIN ONCOL, V33, P420, DOI 10.1097/CCO.0000000000000776
   Margold M, 2021, NEURO-ONCOLOGY, V23, P2076, DOI 10.1093/neuonc/noab109
   Mendez JS, 2018, NEURO-ONCOLOGY, V20, P687, DOI 10.1093/neuonc/nox187
   Mishima K, 2023, NEURO-ONCOLOGY, V25, P687, DOI 10.1093/neuonc/noac246
   Morales-Martinez A, 2022, CURR OPIN ONCOL, V34, P676, DOI 10.1097/CCO.0000000000000896
   Morales-Martinez A, 2021, CANCERS, V13, DOI 10.3390/cancers13143479
   Nakamura M, 2003, CANCER RES, V63, P737
   Narita Y, 2021, NEURO-ONCOLOGY, V23, P122, DOI 10.1093/neuonc/noaa145
   Nayak L, 2017, BLOOD, V129, P3071, DOI 10.1182/blood-2017-01-764209
   Nguyen-Them L, 2022, REV NEUROL-FRANCE
   Nguyen-Them L, 2016, EUR J CANCER, V61, P69, DOI 10.1016/j.ejca.2016.03.080
   Omuro AMP, 2005, ARCH NEUROL-CHICAGO, V62, P1595, DOI 10.1001/archneur.62.10.1595
   Omuro A, 2015, LANCET HAEMATOL, V2, pE251, DOI 10.1016/S2352-3026(15)00074-5
   Omuro AMP, 2020, J CLIN ONCOL, V38
   Ostrom QT, 2015, NEURO-ONCOLOGY, V16, P1, DOI [10.1093/neuonc/nou327, 10.1093/neuonc/nox158, 10.1093/neuonc/nou223, 10.1093/neuonc/nov189]
   Radke J, 2022, NAT COMMUN, V13, DOI 10.1038/s41467-022-30050-y
   Rimelen V, 2019, ACTA NEUROPATHOL COM, V7, DOI 10.1186/s40478-019-0692-8
   Rubenstein JL, 2018, BLOOD ADV, V2, P1595, DOI 10.1182/bloodadvances.2017014845
   Rubenstein JL, 2013, J CLIN ONCOL, V31, P3061, DOI 10.1200/JCO.2012.46.9957
   Rubenstein JL, 2013, BLOOD, V121, P4740, DOI 10.1182/blood-2013-01-476333
   Sasagawa Y, 2015, J NEURO-ONCOL, V121, P177, DOI 10.1007/s11060-014-1622-z
   Sasayama T, 2012, NEURO-ONCOLOGY, V14, P368, DOI 10.1093/neuonc/nor203
   Schmitt AM, 2019, HEMATOL ONCOL, V37, P548, DOI 10.1002/hon.2666
   Schmitz R, 2018, NEW ENGL J MED, V378, P1396, DOI 10.1056/NEJMoa1801445
   Schorb E, 2020, BLOOD ADV, V4, P3378, DOI 10.1182/bloodadvances.2020002064
   Shao J, 2020, CANCER MANAG RES, V12, P6261, DOI 10.2147/CMAR.S255482
   Shiels MS, 2016, BRIT J HAEMATOL, V174, P417, DOI 10.1111/bjh.14073
   Shin SH, 2015, CANCER RES TREAT, V47, P569, DOI 10.4143/crt.2014.085
   Siddiqi T, 2021, BLOOD ADV, V5, P4059, DOI 10.1182/bloodadvances.2020004106
   Soussain C, 2019, EUR J CANCER, V117, P121, DOI 10.1016/j.ejca.2019.05.024
   Soussain C, 2021, BLOOD, V138, P1519, DOI 10.1182/blood.2020008235
   Sylvain C, 2022, BLOOD, V140, P7540, DOI 10.1182/blood-2022-167784
   Thiel E, 2010, LANCET ONCOL, V11, P1036, DOI 10.1016/S1470-2045(10)70229-1
   Tun HW, 2018, BLOOD, V132, P2240, DOI 10.1182/blood-2018-02-835496
   van der Meulen M, 2017, LEUKEMIA, V31, P1822, DOI 10.1038/leu.2017.128
   Villano JL, 2011, BRIT J CANCER, V105, P1414, DOI 10.1038/bjc.2011.357
   Watanabe J, 2019, JCO PRECIS ONCOL, V3, DOI 10.1200/PO.18.00308
   Welch MR, 2012, NEURO-ONCOLOGY, V14, P1304, DOI 10.1093/neuonc/nos207
NR 83
TC 2
Z9 2
U1 0
U2 5
PU MASSON EDITEUR
PI MOULINEAUX CEDEX 9
PA 21 STREET CAMILLE DESMOULINS, ISSY, 92789 MOULINEAUX CEDEX 9, FRANCE
SN 0035-3787
EI 2213-0004
J9 REV NEUROL-FRANCE
JI Rev. Neurol.
PD JUN
PY 2023
VL 179
IS 5
BP 481
EP 489
DI 10.1016/j.neurol.2023.03.012
EA MAY 2023
PG 9
WC Clinical Neurology
WE Science Citation Index Expanded (SCI-EXPANDED)
SC Neurosciences & Neurology
GA I5KG1
UT WOS:001003162200001
PM 37045615
DA 2024-06-03
ER

PT J
AU Surov, A
   Meyer, HJ
   Hinnerichs, M
   Ferraro, V
   Zeremski, V
   Mougiakakos, D
   Saalfeld, S
   Wienke, A
   Strobel, A
   Wolleschak, D
AF Surov, Alexey
   Meyer, Hans Jonas
   Hinnerichs, Mattes
   Ferraro, Vincenzo
   Zeremski, Vanja
   Mougiakakos, Dimitrios
   Saalfeld, Sylvia
   Wienke, Andreas
   Strobel, Alexandra
   Wolleschak, Denise
TI CT-defined sarcopenia predicts treatment response in primary central
   nervous system lymphomas
SO EUROPEAN RADIOLOGY
LA English
DT Article
DE Sarcopenia; Tomography; X-ray computed; Lymphoma
ID TOXICITY; CRITERIA; OBESITY
AB ObjectiveBody composition assessment derived from cross-sectional imaging has shown promising results as a prognostic biomarker in several tumor entities. Our aim was to analyze the role of low skeletal muscle mass (LSMM) and fat areas for prognosis of dose-limiting toxicity (DLT) and treatment response in patients with primary central nervous system lymphoma (PCNSL).MethodsOverall, 61 patients (29 female patients, 47.5%) with a mean age of 63.8 +/- 12.2 years, range 23-81 years, were identified in the data base between 2012 and 2020 with sufficient clinical and imaging data. Body composition assessment, comprising LSMM and visceral and subcutaneous fat areas, was performed on one axial slice on L3-height derived from staging computed tomography (CT) images. DLT was assessed during chemotherapy in clinical routine. Objective response rate (ORR) was measured on following magnetic resonance images of the head accordingly to the Cheson criteria.ResultsTwenty-eight patients had DLT (45.9%). Regression analysis revealed that LSMM was associated with objective response, OR = 5.19 (95% CI 1.35-19.94, p = 0.02) (univariable regression), and OR = 4.23 (95% CI 1.03- 17.38, p = 0.046) (multivariable regression). None of the body composition parameters could predict DLT. Patients with normal visceral to subcutaneous ratio (VSR) could be treated with more chemotherapy cycles compared to patients with high VSR (mean, 4.25 vs 2.94, p = 0.03). Patients with ORR had higher muscle density values compared to patients with stable and/or progressive disease (34.46 +/- vs 28.18 +/- HU, p = 0.02).ConclusionsLSMM is strongly associated with objective response in patients with PCNSL. Body composition parameters cannot predict DLT.Key Points center dot Low skeletal muscle mass is strongly associated with the objective response rate.center dot No body composition parameters could predict dose-limiting toxicity.
C1 [Surov, Alexey] Ruhr Univ, Johannes Wesling Univ Hosp, Dept Radiol Neuroradiol & Nucl Med, Bochum, Germany.
   [Surov, Alexey; Hinnerichs, Mattes; Ferraro, Vincenzo] Otto von Guericke Univ, Dept Radiol & Nucl Med, Magdeburg, Germany.
   [Meyer, Hans Jonas] Univ Leipzig, Dept Radiol, Leipzig, Germany.
   [Zeremski, Vanja; Mougiakakos, Dimitrios; Wolleschak, Denise] Otto von Guericke Univ, Dept Hematol & Oncol, Magdeburg, Germany.
   [Saalfeld, Sylvia] Otto von Guericke Univ, Dept Simulat & Grap, Magdeburg, Germany.
   [Saalfeld, Sylvia] Res Campus STIMULATE, Magdeburg, Germany.
   [Wienke, Andreas; Strobel, Alexandra] Martin Luther Univ Halle Wittenberg, Inst Med Epidemiol Biostat & Informat, Halle, Germany.
C3 Ruhr University Bochum; Otto von Guericke University; Leipzig
   University; Otto von Guericke University; Otto von Guericke University;
   Martin Luther University Halle Wittenberg
RP Surov, A (corresponding author), Ruhr Univ, Johannes Wesling Univ Hosp, Dept Radiol Neuroradiol & Nucl Med, Bochum, Germany.; Surov, A (corresponding author), Otto von Guericke Univ, Dept Radiol & Nucl Med, Magdeburg, Germany.
EM Alexey.Surov@gmx.de
RI Surov, Alexey/JNT-5555-2023; Wienke, Andreas/AAK-1728-2021; Saalfeld,
   Sylvia/AHE-1096-2022
OI Wienke, Andreas/0000-0001-5871-2586; Saalfeld,
   Sylvia/0000-0002-7002-7917; Ferraro, Vincenzo/0009-0008-1209-9008
CR Abrey LE, 2005, J CLIN ONCOL, V23, P5034, DOI 10.1200/JCO.2005.13.524
   Albano D, 2020, EUR RADIOL, V30, P2199, DOI 10.1007/s00330-019-06573-2
   Besutti G, 2021, FRONT NUTR, V8, DOI 10.3389/fnut.2021.620696
   Borggreve AS, 2020, J CLIN MED, V9, DOI 10.3390/jcm9010199
   COX JD, 1995, INT J RADIAT ONCOL, V31, P1341, DOI 10.1016/0360-3016(95)00060-C
   Cruz-Jentoft AJ, 2019, AGE AGEING, V48, P16, DOI 10.1093/ageing/afy169
   Fu F, 2021, EUR RADIOL, V31, P1863, DOI 10.1007/s00330-020-07296-5
   Furtner J, 2021, CANCERS, V13, DOI 10.3390/cancers13030566
   Gohmann RF, 2021, QUANT IMAG MED SURG, V11, P4258, DOI 10.21037/qims-21-178
   Houillier C, 2020, NEUROLOGY, V94, pE1027, DOI 10.1212/WNL.0000000000008900
   Jia SL, 2020, SUPPORT CARE CANCER, V28, P3533, DOI 10.1007/s00520-020-05359-3
   Leone R, 2021, EUR J RADIOL, V143, DOI 10.1016/j.ejrad.2021.109945
   Prado CMM, 2008, LANCET ONCOL, V9, P629, DOI 10.1016/S1470-2045(08)70153-0
   Saravana-Bawan B, 2021, J SURG RES, V267, P71, DOI 10.1016/j.jss.2021.04.034
   Schaff LR., 2021, PRIMARY CENTRAL NERV, V140, P971
   Surov A, 2021, CLIN NUTR, V40, P5298, DOI 10.1016/j.clnu.2021.08.023
   Xia L, 2020, CANCER MED-US, V9, P7964, DOI 10.1002/cam4.3428
   Yang ZD, 2018, J GASTROINTEST SURG, V22, P1890, DOI 10.1007/s11605-018-3856-0
   Yuan Y, 2021, BIOMARK RES, V9, DOI 10.1186/s40364-021-00282-z
NR 19
TC 2
Z9 2
U1 0
U2 1
PU SPRINGER
PI NEW YORK
PA ONE NEW YORK PLAZA, SUITE 4600, NEW YORK, NY, UNITED STATES
SN 0938-7994
EI 1432-1084
J9 EUR RADIOL
JI Eur. Radiol.
PD FEB
PY 2024
VL 34
IS 2
BP 790
EP 796
DI 10.1007/s00330-023-09712-y
EA MAY 2023
PG 7
WC Radiology, Nuclear Medicine & Medical Imaging
WE Science Citation Index Expanded (SCI-EXPANDED)
SC Radiology, Nuclear Medicine & Medical Imaging
GA IB3Q2
UT WOS:000988470700005
PM 37178198
DA 2024-06-03
ER

PT J
AU Yu, XJ
   Hong, WP
   Ye, MT
   Lai, MY
   Shi, CZ
   Li, LZ
   Ye, KL
   Xu, JL
   Ai, RY
   Shan, CG
   Cai, LB
   Luo, LP
AF Yu, Xiaojun
   Hong, Weiping
   Ye, Minting
   Lai, Mingyao
   Shi, Changzheng
   Li, Linzhen
   Ye, Kunlin
   Xu, Jiali
   Ai, Ruyu
   Shan, Changguo
   Cai, Linbo
   Luo, Liangping
TI Atypical primary central nervous system lymphoma and glioblastoma:
   multiparametric differentiation based on non-enhancing volume, apparent
   diffusion coefficient, and arterial spin labeling
SO EUROPEAN RADIOLOGY
LA English
DT Article
DE Central nervous system; Lymphoma; Glioblastoma; Magnetic resonance
   imaging; Tumor volume
ID PRIMARY CNS LYMPHOMA; PERFUSION; MR; PARAMETERS
AB ObjectivesTo evaluate the multiparametric diagnostic performance with non-enhancing tumor volume, apparent diffusion coefficient (ADC), and arterial spin labeling (ASL) to differentiate between atypical primary central nervous system lymphoma (PCNSL) and glioblastoma (GBM).MethodsOne hundred and fifty-eight patients with pathologically confirmed typical PCNSL (n = 59), atypical PCNSL (hemorrhage, necrosis, or heterogeneous contrast enhancement, n = 29), and GBM (n = 70) were selected. Relative minimum ADC (rADC(min)), mean (rADC(mean)), maximum (rADC(max)), and rADC(max-min) (rADC(dif)) were obtained by standardization of the contralateral white matter. Maximum cerebral blood flow (CBFmax) was obtained according to the ASL-CBF map. The regions of interests (ROIs) were manually delineated on the inner side of the tumor to further generate a 3D-ROI and obtain the non-enhancing tumor (nET) volume. The area under the curve (AUC) was used to evaluate the diagnostic performance.ResultsAtypical PCNSLs showed significantly lower rADC(max), rADC(mean), and rADC(dif) than that of GBMs. GBMs showed significantly higher CBFmax and nET volume ratios than that of atypical PCNSLs. Combined three-variable models with rADC(mean), CBFmax, and nET volume ratio were superior to one- and two-variable models. The AUC of the three-variable model was 0.96, and the sensitivity and specificity were 90% and 96.55%, respectively.ConclusionThe combined evaluation of rADC(mean), CBFmax, and nET volume allowed for reliable differentiation between atypical PCNSL and GBM.
C1 [Yu, Xiaojun; Shi, Changzheng; Li, Linzhen; Ye, Kunlin; Xu, Jiali; Luo, Liangping] Jinan Univ, Med Imaging Ctr, Affiliated Hosp 1, 613 Huangpu Rd West, Guangzhou 510630, Guangdong, Peoples R China.
   [Hong, Weiping; Ye, Minting; Lai, Mingyao; Ai, Ruyu; Shan, Changguo; Cai, Linbo] Guangdong Sanjiu Brain Hosp, Dept Oncol, Guangzhou 510510, Peoples R China.
C3 Jinan University
RP Luo, LP (corresponding author), Jinan Univ, Med Imaging Ctr, Affiliated Hosp 1, 613 Huangpu Rd West, Guangzhou 510630, Guangdong, Peoples R China.; Cai, LB (corresponding author), Guangdong Sanjiu Brain Hosp, Dept Oncol, Guangzhou 510510, Peoples R China.
EM cailinbo999@163.com; tluolp@jnu.edu.cn
RI Xu, jiali/GRS-1598-2022
FU Shaoqun Li and Lichao Wang
FX AcknowledgementsWe are grateful to Andong He for his advice on writing,
   figures, and tables. In addition, we also thank Shaoqun Li and Lichao
   Wang for their assistance in case collecting.
CR Bhagavathi S, 2008, ARCH PATHOL LAB MED, V132, P1830, DOI 10.1043/1543-2165-132.11.1830
   Chen ZH, 2018, FRONT IMMUNOL, V9, DOI 10.3389/fimmu.2018.01004
   Choi YS, 2017, EUR RADIOL, V27, P1344, DOI 10.1007/s00330-016-4484-2
   Das S, 2013, NEW ENGL J MED, V369, P1561, DOI 10.1056/NEJMcibr1309402
   Dolecek TA, 2012, NEURO-ONCOLOGY, V14, pv1, DOI 10.1093/neuonc/nos218
   Doskaliyev A, 2012, EUR J RADIOL, V81, P339, DOI 10.1016/j.ejrad.2010.11.005
   Furtner J, 2014, EUR J RADIOL, V83, P806, DOI 10.1016/j.ejrad.2014.01.017
   Haldorsen IS, 2011, AM J NEURORADIOL, V32, P984, DOI 10.3174/ajnr.A2171
   Kang D, 2018, NEURO-ONCOLOGY, V20, P1251, DOI 10.1093/neuonc/noy021
   Kang KM, 2021, EUR RADIOL, V31, P9098, DOI 10.1007/s00330-021-08044-z
   Kickingereder P, 2014, AM J NEURORADIOL, V35, P1503, DOI 10.3174/ajnr.A3915
   Kickingereder P, 2014, RADIOLOGY, V272, P843, DOI 10.1148/radiol.14132740
   Lin X, 2017, AM J NEURORADIOL, V38, P485, DOI 10.3174/ajnr.A5023
   Lu SS, 2017, J COMPUT ASSIST TOMO, V41, P898, DOI 10.1097/RCT.0000000000000622
   Makino K, 2018, WORLD NEUROSURG, V112, pE1, DOI 10.1016/j.wneu.2017.10.141
   Malikova H, 2016, CANCER IMAGING, V16, DOI 10.1186/s40644-016-0098-9
   Matsushima N, 2012, ANN NUCL MED, V26, P262, DOI 10.1007/s12149-012-0570-y
   Maynard J, 2020, RADIOLOGY, V296, P111, DOI 10.1148/radiol.2020191832
   Nakajima S, 2015, CLIN RADIOL, V70, P1393, DOI 10.1016/j.crad.2015.08.004
   Nakajima S, 2015, CLIN IMAG, V39, P390, DOI 10.1016/j.clinimag.2014.12.002
   Ogura A, 2015, J COMPUT ASSIST TOMO, V39, P760, DOI 10.1097/RCT.0000000000000266
   Ozturk K, 2021, EUR J RADIOL, V141, DOI 10.1016/j.ejrad.2021.109784
   Schlegel Uwe, 2009, Ther Adv Neurol Disord, V2, P93, DOI 10.1177/1756285608101222
   Stupp R, 2005, NEW ENGL J MED, V352, P987, DOI 10.1056/NEJMoa043330
   Suh CH, 2014, RADIOLOGY, V272, P504, DOI 10.1148/radiol.14131895
   Toh CH, 2013, AM J NEURORADIOL, V34, P1145, DOI 10.3174/ajnr.A3383
   Wu JL, 2021, CANCERS, V13, DOI 10.3390/cancers13225793
   Xing Z, 2017, AM J NEURORADIOL, V38, P1138, DOI 10.3174/ajnr.A5171
   Yamashita K, 2013, NEURORADIOLOGY, V55, P135, DOI 10.1007/s00234-012-1089-6
   You SH, 2018, EUR RADIOL, V28, P3801, DOI 10.1007/s00330-018-5359-5
NR 30
TC 2
Z9 2
U1 3
U2 9
PU SPRINGER
PI NEW YORK
PA ONE NEW YORK PLAZA, SUITE 4600, NEW YORK, NY, UNITED STATES
SN 0938-7994
EI 1432-1084
J9 EUR RADIOL
JI Eur. Radiol.
PD AUG
PY 2023
VL 33
IS 8
BP 5357
EP 5367
DI 10.1007/s00330-023-09681-2
EA MAY 2023
PG 11
WC Radiology, Nuclear Medicine & Medical Imaging
WE Science Citation Index Expanded (SCI-EXPANDED)
SC Radiology, Nuclear Medicine & Medical Imaging
GA P8NS4
UT WOS:000988428400007
PM 37171492
OA Green Published, hybrid
DA 2024-06-03
ER

PT J
AU Feng, AZ
   Li, L
   Huang, T
   Li, SA
   He, NX
   Huang, LY
   Zeng, MN
   Lyu, J
AF Feng, Aozi
   Li, Li
   Huang, Tao
   Li, Shuna
   He, Ningxia
   Huang, Liying
   Zeng, Mengnan
   Lyu, Jun
TI Differentiating glioblastoma from primary central nervous system
   lymphoma of atypical manifestation using multiparametric magnetic
   resonance imaging: A comparative study
SO HELIYON
LA English
DT Article
DE Glioblastoma; Atypical primary central nervous system; lymphomas;
   Multiparametric MRI; Advanced MR Imaging; Diffusion tensor imaging
ID PRIMARY CNS LYMPHOMA; DIFFUSION; MRI; SPECTROSCOPY; PERMEABILITY;
   PERFUSION; FEATURES; GLIOMAS
AB Background: The aim of this study is to evaluate the diagnostic efficiency of magnetic resonance imaging (MRI) of single parameters, unimodality, and bimodality in distinguishing glioblastoma (GBM) from atypical primary central nervous system lymphoma (PCNSL) based on diffusionweighted imaging (DWI), dynamic susceptibility contrast (DSC) enhancement, diffusion tensor imaging (DTI), and proton magnetic resonance spectroscopy (1H-MRS) findings.Methods: The cohort included 108 patients pathologically diagnosed with GBM and 54 patients pathologically diagnosed with PCNSL. Pretreatment morphological MRI, DWI, DSC, DTI and MRS were all performed on each patient. The quantitative parameters of multimodal MRI were measured and compared between the patients in the GBM and atypical PCNSL groups, and those parameters showing a significant difference (p < 0.05) between patients in the GBM and atypical PCNSL groups were used to develop one-parameters, unimodality, and bimodality models. We evaluated the efficiency of different models in distinguishing GBM from atypical PCNSL by performing receiver operating characteristic analysis (ROC).Results: Atypical PCNSL had lower minimum apparent diffusion coefficient (ADCmin), mean ADC (ADCmean), relative ADC (rADC), mean relative cerebral blood volume (rCBVmean), maximum rCBV (rCBVmax), fractional anisotropy (FA), axial diffusion coefficient (DA) and radial diffusion coefficient (DR) values and higher choline/creatine (Cho/Cr) and lipid/creatine (Lip/Cr) ratios than GBM (all p < 0.05). The rCBVmax, DTI and DSC + DTI data were optimal models of singleparameter, unimodality and bimodality for differentiation of GBM from atypical PCNSL, yielding areas under the curves (AUCs) of 0.905, 0.954, and 0.992, respectively. Conclusions: Models of single-parameter, unimodality and bimodality based on muti multiparameter functional MRI may help to discriminate GBM from atypical PCNSL.
C1 [Feng, Aozi; Li, Li; Huang, Tao; Li, Shuna; He, Ningxia; Huang, Liying; Lyu, Jun] Jinan Univ, Affiliated Hosp 1, Dept Clin Res, Guangzhou 510632, Guangdong, Peoples R China.
   [Lyu, Jun] Guangdong Prov Key Lab Tradit Chinese Med Informat, Guangzhou 510632, Guangdong, Peoples R China.
   [Zeng, Mengnan] Henan Univ Chinese Med, Coll Pharm, Zhengzhou 450046, Henan, Peoples R China.
C3 Jinan University; Henan University of Traditional Chinese Medicine
RP Lyu, J (corresponding author), Jinan Univ, Affiliated Hosp 1, Dept Clin Res, Guangzhou 510632, Guangdong, Peoples R China.; Zeng, MN (corresponding author), Henan Univ Chinese Med, Coll Pharm, Zhengzhou 450046, Henan, Peoples R China.
EM zengmengnan2022@126.com; lyujun2020@jnu.edu.cn
RI Lyu, Jun/AAS-1229-2021
OI Lyu, Jun/0000-0002-2237-8771; Huang, Liying/0000-0002-7023-9450
FU Fundamental Research Funds for the Central Universities [21622314];
   Guangdong Provincial Key Laboratory of Traditional Chinese Medicine
   Informatization [2021B1212040007]
FX Funding This study was supported by The Fundamental Research Funds for
   the Central Universities [21622314] and The Guangdong Provincial Key
   Laboratory of Traditional Chinese Medicine Informatization
   [2021B1212040007] .
CR Aburano H, 2015, JPN J RADIOL, V33, P392, DOI 10.1007/s11604-015-0430-5
   Ahn SJ, 2014, PLOS ONE, V9, DOI 10.1371/journal.pone.0112948
   Amin A, 2012, J NEURO-ONCOL, V106, P579, DOI 10.1007/s11060-011-0694-2
   Bao SX, 2019, MAGN RESON MED SCI, V18, P53, DOI 10.2463/mrms.mp.2017-0135
   Budde MD, 2009, J NEUROSCI, V29, P2805, DOI 10.1523/JNEUROSCI.4605-08.2009
   Chawla S, 2010, J COMPUT ASSIST TOMO, V34, P836, DOI 10.1097/RCT.0b013e3181ec554e
   Chen CY, 2020, FRONT ONCOL, V10, DOI 10.3389/fonc.2020.01151
   DELONG ER, 1988, BIOMETRICS, V44, P837, DOI 10.2307/2531595
   Eisenhut F, 2020, BRAIN SCI, V10, DOI 10.3390/brainsci10110886
   Harting I, 2003, NEUROSCI LETT, V342, P163, DOI 10.1016/S0304-3940(03)00272-6
   Jin Y, 2017, HUM BRAIN MAPP, V38, P1191, DOI 10.1002/hbm.23448
   Kang D, 2018, NEURO-ONCOLOGY, V20, P1251, DOI 10.1093/neuonc/noy021
   Kickingereder P, 2014, AM J NEURORADIOL, V35, P1503, DOI 10.3174/ajnr.A3915
   Kickingereder P, 2014, RADIOLOGY, V272, P843, DOI 10.1148/radiol.14132740
   Klawiter EC, 2011, NEUROIMAGE, V55, P1454, DOI 10.1016/j.neuroimage.2011.01.007
   Kuesel AC, 1996, ANTICANCER RES, V16, P1485
   Lee B, 2018, AM J NEURORADIOL, V39, P1415, DOI 10.3174/ajnr.A5732
   Lee JY, 2019, EUR RADIOL, V29, P5539, DOI 10.1007/s00330-019-06097-9
   Lu SS, 2017, J COMPUT ASSIST TOMO, V41, P898, DOI 10.1097/RCT.0000000000000622
   Makino K, 2011, ANN NUCL MED, V25, P432, DOI 10.1007/s12149-011-0483-1
   Matsushima N, 2012, ANN NUCL MED, V26, P262, DOI 10.1007/s12149-012-0570-y
   Miller KD, 2021, CA-CANCER J CLIN, V71, P381, DOI 10.3322/caac.21693
   Nakajima S, 2015, CLIN RADIOL, V70, P1393, DOI 10.1016/j.crad.2015.08.004
   Nakajima S., CLIN IMAG, V39
   POPTANI H, 1995, AM J NEURORADIOL, V16, P1593
   Raizer JJ, 2005, J NEURO-ONCOL, V71, P173, DOI 10.1007/s11060-004-1360-8
   Server A, 2014, EUR J RADIOL, V83, pE156, DOI 10.1016/j.ejrad.2013.12.023
   Shim WH, 2015, PLOS ONE, V10, DOI 10.1371/journal.pone.0134761
   Shrot S, 2019, NEURORADIOLOGY, V61, P757, DOI 10.1007/s00234-019-02195-z
   Sinha S, 2002, AM J NEURORADIOL, V23, P520
   Stadlbauer A, 2006, RADIOLOGY, V240, P803, DOI 10.1148/radiol.2403050937
   Stupp R, 2005, NEW ENGL J MED, V352, P987, DOI 10.1056/NEJMoa043330
   Suh CH, 2014, RADIOLOGY, V272, P504, DOI 10.1148/radiol.14131895
   Thurnher MM, 2001, NEURORADIOLOGY, V43, P29, DOI 10.1007/s002340000480
   Toh CH, 2008, AM J NEURORADIOL, V29, P471, DOI 10.3174/ajnr.A0872
   Xiao X, 2022, ACAD RADIOL, V29, pS44, DOI 10.1016/j.acra.2021.01.010
   Yamasaki F, 2015, J NEUROSURG, V122, P1370, DOI 10.3171/2014.9.JNS14106
   Zheng XH, 2021, FRONT ONCOL, V11, DOI 10.3389/fonc.2021.743542
NR 38
TC 2
Z9 2
U1 3
U2 5
PU CELL PRESS
PI CAMBRIDGE
PA 50 HAMPSHIRE ST, FLOOR 5, CAMBRIDGE, MA 02139 USA
EI 2405-8440
J9 HELIYON
JI Heliyon
PD APR
PY 2023
VL 9
IS 4
AR e15150
DI 10.1016/j.heliyon.2023.e15150
EA APR 2023
PG 12
WC Multidisciplinary Sciences
WE Science Citation Index Expanded (SCI-EXPANDED)
SC Science & Technology - Other Topics
GA H7YN4
UT WOS:000998074000001
PM 37095995
OA gold, Green Published
DA 2024-06-03
ER

PT J
AU Inoue, A
   Matsumoto, S
   Ohnishi, T
   Miyazaki, Y
   Kinnami, S
   Kanno, K
   Honda, T
   Kurata, M
   Taniwaki, M
   Kusakabe, K
   Suehiro, S
   Yamashita, D
   Shigekawa, S
   Watanabe, H
   Kitazawa, R
   Kunieda, T
AF Inoue, Akihiro
   Matsumoto, Shirabe
   Ohnishi, Takanori
   Miyazaki, Yukihiro
   Kinnami, Shingo
   Kanno, Kazuhisa
   Honda, Takatsugu
   Kurata, Mie
   Taniwaki, Mashio
   Kusakabe, Kosuke
   Suehiro, Satoshi
   Yamashita, Daisuke
   Shigekawa, Seiji
   Watanabe, Hideaki
   Kitazawa, Riko
   Kunieda, Takeharu
TI What is the Best Preoperative Quantitative Indicator to Differentiate
   Primary Central Nervous System Lymphoma from Glioblastoma?
SO WORLD NEUROSURGERY
LA English
DT Article
DE 18F-fluorodeoxyglucose-positron emission tomography; b2-microglobulin in
   cerebrospinal fluid; Biopsy; Glioblastoma; Primary central nervous
   system lymphoma
AB BACKGROUND: The role of surgery in primary central nervous system lymphoma (PCNSL) is to allow pathological diagnosis from tumor biopsy. However, PCNSL is often diffi-cult to distinguish from other tumors, particularly glioblas-toma multiforme (GBM). Quantitative evaluations to facilitate differentiation between PCNSL and GBM would be useful. Here, we investigated the best examinations for exact dif-ferentiation of PCNSL from GBM among preoperative exami-nations, including imaging studies and tumor markers.-METHODS: Various examinations were performed for 68 patients with PCNSL , including serum soluble interleukin 2 receptor, 02-microglobulin (MG) in cerebrospinal fluid (CSF), diffusion-weighted imaging, 11C-methionine-positron emission tomography (PET), and 18F-fluorodeoxyglucose (FDG)-PET. These results were compared with findings from 28 patients with consecutive GBM who underwent the same examinations to evaluate the utility and accuracy of different investigations.-RESULTS: CSF 02-MG >= 2.0 mg/L was relatively specific for PCNSL, offering 95.0% sensitivity and 85.7% specificity. Tumor-to-contralateral normal brain tissue ratio >= 2.4 on 18F-FDG-PET was also quite specific for PCNSL, offering 83.8% sensitivity and 95.2% specificity. No other exami-nations displayed any significant differences in quantita-tive differential markers between PCNSL and GBM.-CONCLUSIONS: Both 02-MG >= 2.0 mg/dL in CSF and tu-mor-to-contralateral normal brain tissue ratio >= 2.4 from 18F-FDG-PET allow quantitative differentiation of PCNSL from GBM, potentially representing clinically useful indicators. These findings could lead to innovative methods for differentiating PCNSL from GBM as well as new treatment strategies for other brain tumors.
C1 [Inoue, Akihiro; Matsumoto, Shirabe; Kusakabe, Kosuke; Suehiro, Satoshi; Yamashita, Daisuke; Shigekawa, Seiji; Watanabe, Hideaki; Kunieda, Takeharu] Ehime Univ, Dept Neurosurg, Sch Med, Toon, Ehime, Japan.
   [Ohnishi, Takanori] Washoukai Sadamoto Hosp, Dept Neurosurg, Matsuyama, Ehime, Japan.
   [Miyazaki, Yukihiro] Ehime Univ Hosp, Dept Hematol Clin Immunol & Infect Dis, Toon, Ehime, Japan.
   [Kinnami, Shingo; Kanno, Kazuhisa; Honda, Takatsugu] Ehime Univ Hosp, Dept Clin Lab, Toon, Ehime, Japan.
   [Kurata, Mie; Taniwaki, Mashio; Kitazawa, Riko] Ehime Univ Hosp, Div Diagnost Pathol, Toon, Ehime, Japan.
C3 Ehime University; Ehime University; Ehime University; Ehime University
RP Inoue, A (corresponding author), Ehime Univ, Dept Neurosurg, Sch Med, Toon, Ehime, Japan.
EM iakihiro3@gmail.com
OI inoue, akihiro/0000-0002-7438-2369
FU Grants-in-Aid for Scientific Research [21K09178, 22K09208, 20K09333]
   Funding Source: KAKEN
CR Amano N, 2022, CLIN CASE REP, V10, DOI 10.1002/ccr3.5358
   Bataille B, 2000, J NEUROSURG, V92, P261, DOI 10.3171/jns.2000.92.2.0261
   Doskaliyev A, 2012, EUR J RADIOL, V81, P339, DOI 10.1016/j.ejrad.2010.11.005
   Hong JT, 2011, J NEURO-ONCOL, V102, P139, DOI 10.1007/s11060-010-0303-9
   Inoue A, 2023, NEUROPATHOLOGY, V43, P209, DOI 10.1111/neup.12864
   Inoue A, 2021, NEUROSURG REV, V44, P587, DOI 10.1007/s10143-020-01258-7
   Inoue A, 2019, INT J CLIN EXP PATHO, V12, P1457
   Jamar F, 2023, SEMIN NUCL MED, V53, P287, DOI 10.1053/j.semnuclmed.2022.08.010
   Kinoshita M, 2014, NEURO-ONCOLOGY, V16, P728, DOI 10.1093/neuonc/not319
   Kitis O, 2005, EUR J RADIOL, V55, P393, DOI 10.1016/j.ejrad.2005.02.004
   Maeyama M, 2020, CANCER MED-US, V9, P4114, DOI 10.1002/cam4.3048
   Murayama Kentaro, 2021, Surg Neurol Int, V12, P243, DOI 10.25259/SNI_195_2021
   Ohue S, 2015, NEUROSURG REV, V38, P293, DOI 10.1007/s10143-014-0593-z
   Olson JE, 2002, CANCER, V95, P1504, DOI 10.1002/cncr.10851
   Ota Yoshiaki, 2021, Brain Nerve, V73, P1079, DOI 10.11477/mf.1416201897
   Sasagawa Y, 2015, J NEURO-ONCOL, V121, P177, DOI 10.1007/s11060-014-1622-z
   Sasaki Nobuyoshi, 2021, Brain Nerve, V73, P1107, DOI 10.11477/mf.1416201900
   Zhang GS, 2022, FRONT NEUROL, V13, DOI 10.3389/fneur.2022.935459
NR 18
TC 2
Z9 2
U1 0
U2 0
PU ELSEVIER SCIENCE INC
PI NEW YORK
PA STE 800, 230 PARK AVE, NEW YORK, NY 10169 USA
SN 1878-8750
EI 1878-8769
J9 WORLD NEUROSURG
JI World Neurosurg.
PD APR
PY 2023
VL 172
DI 10.1016/j.wneu.2023.01.065
EA MAR 2023
PG 7
WC Clinical Neurology; Surgery
WE Science Citation Index Expanded (SCI-EXPANDED)
SC Neurosciences & Neurology; Surgery
GA D9YS5
UT WOS:000972219400001
PM 36690204
DA 2024-06-03
ER

PT J
AU Wu, ZT
   Wang, CY
   Lyu, Y
   Lin, ZS
   Lu, M
   Wang, SX
   Wang, BX
   Yang, N
   Li, YY
   Wang, JH
   Duan, XH
   Zhang, N
   Gao, J
   Zhang, Y
   Hao, MW
   Wang, Z
   Gao, GX
   Liang, R
AF Wu, Zhentian
   Wang, Chenyi
   Lyu, Yao
   Lin, Zheshen
   Lu, Ming
   Wang, Shixiong
   Wang, Bingxuan
   Yang, Na
   Li, Yeye
   Wang, Jianhong
   Duan, Xiaohui
   Zhang, Na
   Gao, Jing
   Zhang, Yuan
   Hao, Miaowang
   Wang, Zhe
   Gao, Guangxun
   Liang, Rong
TI A novel inflammation-related prognostic model for predicting the overall
   survival of primary central nervous system lymphoma: A real-world data
   analysis
SO FRONTIERS IN ONCOLOGY
LA English
DT Article
DE PCNSL; prognostic model; nomogram; risk stratification; SIRI
ID PRIMARY CNS LYMPHOMAS; B-CELL LYMPHOMA; ROC CURVE; CANCER;
   CLASSIFICATION; EXPERIENCE
AB BackgroundPrimary central nervous system lymphoma (PCNSL) is a type of extranodal non-Hodgkin lymphoma. Although there are widely used prognostic scores, their accuracy and practicality are insufficient. Thus, a novel prognostic prediction model was developed for risk stratification of PCNSL patients in our research. MethodsWe retrospectively collected 122 patients with PCNSL from two medical centers in China from January 2010 to June 2022. Among them, 72 patients were used as the development cohort to construct a new model, and 50 patients were used for the validation. Then, by using univariate and multivariate Cox regression analsis and Lasso analysis, the Xijing model was developed and composed of four variables, including lesion number, beta 2-microglobulin (beta 2-MG), systemic inflammation response index (SIRI) and Karnofsky performance status (KPS). Finally, we evaluated the Xijing model through internal and external validation. ResultsCompared with the original prognostic scores, the Xijing model has an overall improvement in predicting the prognosis of PCNSL according to the time-dependent area under the curve (AUC), Harrell's concordance index (C-index), decision curve analysis (DCA), integrated discrimination improvement (IDI) and continuous net reclassification index (NRI). For overall survival (OS) and progression-free survival (PFS), the Xijing model can divide PCNSL patients into three groups, and shows more accurate stratification ability. In addition, the Xijing model can still stratify and predict prognosis similarly better in the elderly with PCNSL and subgroups received high-dose methotrexate (HD-MTX) or Bruton's tyrosine kinase inhibitors (BTKi). Finally, external validation confirmed the above results. ConclusionsIntegrating four prognostic factors, including imaging findings, tumor burden, systemic inflammation response index, and comprehensive physical condition, we provided a novel prognostic model for PCNSL based on real-world data and evaluated its predictive capacity.
C1 [Wu, Zhentian; Lyu, Yao; Lin, Zheshen; Lu, Ming; Wang, Shixiong; Wang, Bingxuan; Yang, Na; Li, Yeye; Wang, Jianhong; Duan, Xiaohui; Zhang, Na; Gao, Guangxun; Liang, Rong] Air Force Med Univ, Xijing Hosp, Dept Hematol, Xian, Shaanxi, Peoples R China.
   [Wang, Chenyi] Air Force Med Univ, Xijing Hosp, Dept Geriatr, Xian, Shaanxi, Peoples R China.
   [Gao, Jing; Hao, Miaowang] Air Force Med Univ, Tangdu Hosp, Dept Hematol, Xian, Shaanxi, Peoples R China.
   [Zhang, Yuan] Air Force Med Univ, Tangdu Hosp, Dept Resp, Xian, Shaanxi, Peoples R China.
   [Wang, Zhe] Air Force Med Univ, Xijing Hosp, Dept Pathol, Xian, Shaanxi, Peoples R China.
C3 Air Force Military Medical University; Air Force Military Medical
   University; Air Force Military Medical University; Air Force Military
   Medical University; Air Force Military Medical University
RP Liang, R (corresponding author), Air Force Med Univ, Xijing Hosp, Dept Hematol, Xian, Shaanxi, Peoples R China.
EM rongliang1017@163.com
RI Yang, Fan/JVO-8611-2024; yu, hui/KDO-3946-2024; li, xinyi/KEI-6391-2024;
   Ma, Wei/JXY-5019-2024; Yang, Shu/JUU-4592-2023; Li, Wen/JQI-4757-2023;
   wang, jun/JPY-3635-2023; Liu, Haibo/JWP-8549-2024; Han,
   Liang/KFR-6745-2024; Wang, Yibin/KEZ-9645-2024
OI Ma, Wei/0000-0002-7344-998X; Liu, Haibo/0000-0002-4213-2883; 
FU Major Clinical Technology Innovation Project [XJZT19Z28]
FX This study was supported by the Major Clinical Technology Innovation
   Project (No. XJZT19Z28).
CR Abrey LE, 2006, J CLIN ONCOL, V24, P5711, DOI 10.1200/JCO.2006.08.2941
   Alcantara M, 2022, BLOOD, V139, P792, DOI 10.1182/blood.2021012932
   Balachandran VP, 2015, LANCET ONCOL, V16, pE173, DOI 10.1016/S1470-2045(14)71116-7
   Bento L, 2020, BRIT J HAEMATOL, V188, P888, DOI 10.1111/bjh.16263
   Biccler JL, 2019, LEUKEMIA LYMPHOMA, V60, P2516, DOI 10.1080/10428194.2019.1594219
   Board WCoTE, 2021, WHO CLASS TUM CENTR
   Camp RL, 2004, CLIN CANCER RES, V10, P7252, DOI 10.1158/1078-0432.CCR-04-0713
   Chen T, 2022, J HEMATOL ONCOL, V15, DOI 10.1186/s13045-022-01356-7
   Deng XY, 2020, FRONT ONCOL, V10, DOI 10.3389/fonc.2020.00131
   Dolan RD, 2017, CRIT REV ONCOL HEMAT, V116, P134, DOI 10.1016/j.critrevonc.2017.06.002
   Enblad G, 2017, ACTA ONCOL, V56, P599, DOI 10.1080/0284186X.2016.1270465
   Feliciano EMC, 2017, JAMA ONCOL, V3, DOI 10.1001/jamaoncol.2017.2319
   Feng YH, 2021, FRONT ONCOL, V11, DOI 10.3389/fonc.2021.618694
   Ferreri AJM, 2003, J CLIN ONCOL, V21, P266, DOI 10.1200/JCO.2003.09.139
   Ferreri AJM, 2016, BLOOD, V127, P1642, DOI 10.1182/blood-2015-10-636340
   Fitzgerald M, 2015, JAMA-J AM MED ASSOC, V313, P409, DOI 10.1001/jama.2015.37
   Gao YT, 2021, FRONT ONCOL, V11, DOI 10.3389/fonc.2021.696147
   Ghesquières H, 2010, ANN ONCOL, V21, P842, DOI 10.1093/annonc/mdp529
   Grommes C, 2017, J CLIN ONCOL, V35, P2410, DOI 10.1200/JCO.2017.72.7602
   Hans CP, 2004, BLOOD, V103, P275, DOI 10.1182/blood-2003-05-1545
   Hayashi K, 2019, STAT MED, V38, P2589, DOI 10.1002/sim.8135
   Houillier C, 2020, NEUROLOGY, V94, pE1027, DOI 10.1212/WNL.0000000000008900
   Jahr G, 2018, BRAIN BEHAV, V8, DOI 10.1002/brb3.928
   Jia SS, 2022, FRONT ONCOL, V12, DOI 10.3389/fonc.2022.805702
   Jiang C, 2022, CLIN BREAST CANCER, V22, P424, DOI 10.1016/j.clbc.2022.03.003
   Johnson NA, 2012, J CLIN ONCOL, V30, P3452, DOI 10.1200/JCO.2011.41.0985
   Kim HD, 2021, CANCER RES TREAT, V53, P847, DOI 10.4143/crt.2020.1060
   Kim HD, 2022, LEUKEMIA LYMPHOMA, V63, P124, DOI 10.1080/10428194.2021.1971220
   Kim JS, 2022, PANCREATOLOGY, V22, P987, DOI 10.1016/j.pan.2022.08.009
   Kumar R, 2011, INDIAN PEDIATR, V48, P277, DOI 10.1007/s13312-011-0055-4
   Liu CJ, 2020, CANCER MED-US, V9, P2134, DOI 10.1002/cam4.2872
   Lo YT, 2022, CANCERS, V14, DOI 10.3390/cancers14071818
   Luo Q, 2021, FRONT ONCOL, V11, DOI 10.3389/fonc.2021.639644
   Narita Y, 2021, NEURO-ONCOLOGY, V23, P122, DOI 10.1093/neuonc/noaa145
   Pencina MJ, 2008, STAT MED, V27, P157, DOI 10.1002/sim.2929
   Polyatskin I. L., 2019, Arkhiv Patologii, V81, P59, DOI 10.17116/patol20198103159
   Savas P, 2016, NAT REV CLIN ONCOL, V13, P228, DOI 10.1038/nrclinonc.2015.215
   Schorb E, 2013, HAEMATOLOGICA, V98, P765, DOI 10.3324/haematol.2012.076075
   Wang ZH, 2022, WORLD J SURG ONCOL, V20, DOI 10.1186/s12957-022-02588-0
   Wei LS, 2020, MEDICINE, V99, DOI 10.1097/MD.0000000000023486
   Wieduwilt MJ, 2012, CLIN CANCER RES, V18, P1146, DOI 10.1158/1078-0432.CCR-11-0625
   Yang H, 2020, J CELL PHYSIOL, V235, P9143, DOI 10.1002/jcp.29790
   Yuan XG, 2020, ANN HEMATOL, V99, P93, DOI 10.1007/s00277-019-03821-9
   Yuan Y, 2021, BIOMARK RES, V9, DOI 10.1186/s40364-021-00282-z
   Zhai YJ, 2022, THER ADV MED ONCOL, V14, DOI 10.1177/17588359221093745
   Zhang Y, 2020, CHINESE MED J-PEKING, V133, P1462, DOI 10.1097/CM9.0000000000000844
   Zhao M, 2022, FUTURE ONCOL, V18, P2269, DOI 10.2217/fon-2021-1087
NR 47
TC 2
Z9 2
U1 0
U2 6
PU FRONTIERS MEDIA SA
PI LAUSANNE
PA AVENUE DU TRIBUNAL FEDERAL 34, LAUSANNE, CH-1015, SWITZERLAND
SN 2234-943X
J9 FRONT ONCOL
JI Front. Oncol.
PD MAR 28
PY 2023
VL 13
AR 1104425
DI 10.3389/fonc.2023.1104425
PG 16
WC Oncology
WE Science Citation Index Expanded (SCI-EXPANDED)
SC Oncology
GA D2WZ7
UT WOS:000967392100001
PM 37056341
OA Green Published, gold
DA 2024-06-03
ER

PT J
AU Agrawal, P
   David, KA
   Chen, ZM
   Sundaram, S
   Kim, SH
   Vaca, R
   Lin, Y
   Singer, S
   Malecek, MK
   Carter, J
   Zayac, A
   Kim, MS
   Reddy, N
   Ney, D
   Habib, A
   Strouse, C
   Graber, J
   Bachanova, V
   Salman, S
   Vendiola, JA
   Hossain, N
   Tsang, M
   Major, A
   Gandhi, MK
   Keane, C
   Bond, DA
   Folstad, M
   Chang, JL
   Mier-Hicks, A
   Torka, P
   Rajakumar, P
   Venugopal, P
   Berg, S
   Glantz, M
   Goldlust, SA
   Matnani, R
   Kumar, P
   Ollila, TA
   Cai, JHY
   Spurgeon, SE
   Sieg, AG
   Cleveland, J
   Epperla, N
   Karmali, R
   Naik, S
   Smith, SM
   Rubenstein, JL
   Kahl, BS
   Chadburn, A
   Evens, AM
   Martin, P
AF Agrawal, Prashasti
   David, Kevin A. A.
   Chen, Zhengming
   Sundaram, Suchitra
   Kim, Seo-Hyun
   Vaca, Ryan
   Lin, Yong
   Singer, Samuel
   Malecek, Mary-Kate
   Carter, Jordan
   Zayac, Adam
   Kim, Myung Sun
   Reddy, Nishitha
   Ney, Douglas
   Habib, Alma
   Strouse, Christopher
   Graber, Jerome
   Bachanova, Veronika
   Salman, Sidra
   Vendiola, Jean A. A.
   Hossain, Nasheed
   Tsang, Mazie
   Major, Ajay
   Gandhi, Maher K. K.
   Keane, Colm
   Bond, David A. A.
   Folstad, Matthew
   Chang, Julie
   Mier-Hicks, Angel
   Torka, Pallawi
   Rajakumar, Priya
   Venugopal, Parameswaran
   Berg, Stephanie
   Glantz, Michael
   Goldlust, Samuel A. A.
   Matnani, Rahul
   Kumar, Pallavi
   Ollila, Thomas A. A.
   Cai, Johnny
   Spurgeon, Stephen E. E.
   Sieg, Alex G. G.
   Cleveland, Joseph
   Epperla, Narendranath
   Karmali, Reem
   Naik, Seema
   Smith, Sonali M. M.
   Rubenstein, James L. L.
   Kahl, Brad S. S.
   Chadburn, Amy
   Evens, Andrew M. M.
   Martin, Peter
TI EBV-positive PCNSL in older patients: incidence, characteristics, tumor
   pathology, and outcomes across a large multicenter cohort
SO LEUKEMIA & LYMPHOMA
LA English
DT Article
DE Epstein-Barr virus (EBV); primary CNS lymphoma (PCNSL); post-transplant
   Lymphoproliferative Disorders (PTLD)
ID CENTRAL-NERVOUS-SYSTEM; EPSTEIN-BARR-VIRUS; B-CELL LYMPHOMA;
   POSTTRANSPLANT LYMPHOPROLIFERATIVE DISORDER; ORGAN-TRANSPLANTATION;
   ELDERLY-PATIENTS; YOUNG; MYCOPHENOLATE; DIAGNOSIS; SURVIVAL
AB The objective of this multicenter retrospective study was to examine the incidence, patient characteristics, pathology, and outcomes associated with Epstein-Barr virus (EBV)-related CNS lymphoma (CNSL) in older patients. Among 309 CNSL patients aged >= 60, 11.7% had EBV + tumors of which 72.2% were solid organ transplant (SOT)-related post-transplant lymphoproliferative disorders (PTLD). Younger age, SOT or autoimmune disease, and immunosuppressive treatment correlated highly with EBV-positivity. EBV + tumors were associated with absent C-MYC and BCL6 expression. EBV + PTLD was more likely to be associated with the absence of CD5 expression. EBV + non-PTLD had better median OS (not reached) compared to EBV + PTLD (10.8 months) and EBV-negative patients (43 months). Multivariable Cox regression analysis showed that age, performance status, and PTLD were negative predictors of OS. EBV status and immunosuppressive treatment were not correlated with OS. Our findings merit further investigation of EBV + PCNSL tumors and EBV-directed therapies.
C1 [Agrawal, Prashasti; Chen, Zhengming; Chadburn, Amy; Martin, Peter] Weill Cornell Med, New York Presbyterian Hosp, 520 East 70th St ,Starr Pavil,3rd Floor, New York, NY 10021 USA.
   [David, Kevin A. A.; Lin, Yong; Carter, Jordan; Evens, Andrew M. M.] Rutgers Canc Inst New Jersey, New Brunswick, NJ USA.
   [Sundaram, Suchitra; Mier-Hicks, Angel; Torka, Pallawi] Roswell Pk Comprehens Canc Ctr, Buffalo, NY USA.
   [Kim, Seo-Hyun; Rajakumar, Priya; Venugopal, Parameswaran] Rush Univ, Dept Internal Med, Div Hematol Oncol & Cell Therapy, Med Ctr, Chicago, IL USA.
   [Vaca, Ryan; Glantz, Michael; Naik, Seema] Penn State Univ, Dept Med, Coll Med, Hershey, PA USA.
   [Singer, Samuel; Goldlust, Samuel A. A.] John Theurer Canc Ctr, Hackensack, NJ USA.
   [Malecek, Mary-Kate; Kahl, Brad S. S.] Washington Univ, Dept Med, Div Hematol & Oncol, Sch Med, University City, MO USA.
   [Zayac, Adam; Ollila, Thomas A. A.] Brown Univ, Dept Med, Alpert Med Sch, Providence, RI USA.
   [Kim, Myung Sun; Cai, Johnny; Spurgeon, Stephen E. E.] Oregon Hlth & Sci Univ, Dept Internal Med, Portland, OR USA.
   [Reddy, Nishitha] Vanderbilt Univ, Dept Med, Div Hematol & Oncol, Med Ctr, Nashville, TN USA.
   [Ney, Douglas] Univ Colorado, Dept Neurol, Aurora, CO USA.
   [Habib, Alma; Bachanova, Veronika] Univ Minnesota, Dept Med, Div Hematol Oncol & Transplantat, Sch Med, Minneapolis, MN USA.
   [Strouse, Christopher; Sieg, Alex G. G.] Univ Iowa, Dept Internal Med, Iowa City, IA USA.
   [Graber, Jerome] Univ Washington, Dept Neurol, Seattle, WA USA.
   [Salman, Sidra; Vendiola, Jean A. A.; Hossain, Nasheed; Berg, Stephanie] Loyola Univ, Dept Med & Canc Biol, Chicago, IL USA.
   [Tsang, Mazie; Cleveland, Joseph; Rubenstein, James L. L.] Univ Calif San Francisco, Dept Hematol Oncol, San Francisco, CA USA.
   [Major, Ajay; Smith, Sonali M. M.] Univ Chicago, Dept Med, Sect Hematol Oncol, Chicago, IL USA.
   [Gandhi, Maher K. K.; Keane, Colm] Princess Alexandria Hosp, Brisbane, Australia.
   [Bond, David A. A.; Epperla, Narendranath] Ohio State Univ, Dept Med, Div Hematol, Columbus, OH USA.
   [Folstad, Matthew; Chang, Julie] Univ Wisconsin, Dept Med, Div Hematol Oncol & Palliat Care, Madison, WI USA.
   [Matnani, Rahul; Kumar, Pallavi] Rutgers Robert Wood Johnson Med Sch, New Brunswick, NJ USA.
   [Karmali, Reem] Northwestern Univ, Div Hematol Oncol, Chicago, IL USA.
C3 Cornell University; Weill Cornell Medicine; NewYork-Presbyterian
   Hospital; Rutgers University System; Rutgers University New Brunswick;
   Rutgers University Biomedical & Health Sciences; Rutgers Cancer
   Institute of New Jersey; Roswell Park Comprehensive Cancer Center; Rush
   University; Pennsylvania Commonwealth System of Higher Education
   (PCSHE); Pennsylvania State University; Penn State Health; Washington
   University (WUSTL); Brown University; Oregon Health & Science
   University; Vanderbilt University; University of Colorado System;
   University of Colorado Anschutz Medical Campus; University of Minnesota
   System; University of Minnesota Twin Cities; University of Iowa;
   University of Washington; University of Washington Seattle; Loyola
   University Chicago; University of California System; University of
   California San Francisco; University of Chicago; University System of
   Ohio; Ohio State University; University of Wisconsin System; University
   of Wisconsin Madison; Rutgers University System; Rutgers University New
   Brunswick; Rutgers University Biomedical & Health Sciences; Northwestern
   University
RP Martin, P (corresponding author), Weill Cornell Med, New York Presbyterian Hosp, 520 East 70th St ,Starr Pavil,3rd Floor, New York, NY 10021 USA.
EM pem9019@med.cornell.edu
RI Strouse, Christopher/GSJ-2176-2022; keane, colm/AAC-7391-2019; Epperla,
   Narendranath/Y-3943-2019; li, chunlin/KFS-0761-2024; Major,
   Ajay/AAQ-5290-2020; Ney, Douglas/N-9738-2019
OI Strouse, Christopher/0000-0003-4964-167X; keane,
   colm/0000-0002-9009-9934; Epperla, Narendranath/0000-0002-8216-3457;
   Major, Ajay/0000-0001-7261-1335; Ney, Douglas/0000-0001-7273-8141; Chen,
   Zhengming/0000-0001-9437-6452
FU NIH [R01 CA260691]
FX AcknowledgementsPeter Martin and Amy Chadburn were supported by the
   following grant: NIH R01 CA260691.
CR Beltran BE, 2011, CL LYMPH MYELOM LEUK, V11, P512, DOI 10.1016/j.clml.2011.07.003
   Braggio E, 2015, CLIN CANCER RES, V21, P3986, DOI 10.1158/1078-0432.CCR-14-2116
   Caillard S, 2005, TRANSPLANTATION, V80, P1233, DOI 10.1097/01.tp.0000179639.98338.39
   Castillo JJ, 2016, AM J HEMATOL, V91, P529, DOI 10.1002/ajh.24370
   Crane GM, 2015, ONCOTARGET, V6, P33849, DOI 10.18632/oncotarget.5292
   DEANGELIS LM, 1992, CANCER, V70, P1607, DOI 10.1002/1097-0142(19920915)70:6<1607::AID-CNCR2820700628>3.0.CO;2-J
   El Jamal S, 2014, BRAIN TUMOR PATHOL, V31, P265, DOI 10.1007/s10014-013-0173-x
   Evens AM, 2013, AM J TRANSPLANT, V13, P1512, DOI 10.1111/ajt.12211
   Fink SEK, 2014, AM J TRANSPLANT, V14, P2577, DOI 10.1111/ajt.12858
   Gandhi MK, 2021, BLOOD, V137, P1468, DOI 10.1182/blood.2020008520
   Han CH, 2017, CANCER-AM CANCER SOC, V123, P4314, DOI 10.1002/cncr.30965
   Johnson AT, 2016, J CLIN ONCOL, V34, DOI 10.1200/JCO.2016.34.15_suppl.e19078
   Kasenda B, 2015, ANN ONCOL, V26, P1305, DOI 10.1093/annonc/mdv076
   Keane C, 2019, EUR J HAEMATOL, V103, P200, DOI 10.1111/ejh.13274
   Kempf C, 2013, PATHOBIOLOGY, V80, P310, DOI 10.1159/000347225
   Kerr JR, 2019, J CLIN PATHOL, V72, P651, DOI 10.1136/jclinpath-2019-205822
   Kim JH, 2021, SCI REP-UK, V11, DOI 10.1038/s41598-021-82534-4
   Kitai R, 2010, NEUROL MED-CHIR, V50, P114, DOI 10.2176/nmc.50.114
   Kleinschmidt-DeMasters BK, 2008, J NEUROPATH EXP NEUR, V67, P1103, DOI 10.1097/NEN.0b013e31818beaea
   Kreher S, 2015, NEURO-ONCOLOGY, V17, P1016, DOI 10.1093/neuonc/nov046
   Lossos C, 2014, BRIT J HAEMATOL, V165, P640, DOI 10.1111/bjh.12801
   Louis DN, 2021, NEURO-ONCOLOGY, V23, P1231, DOI 10.1093/neuonc/noab106
   Lu TX, 2015, SCI REP-UK, V5, DOI 10.1038/srep12168
   MACMAHON EME, 1991, LANCET, V338, P969, DOI 10.1016/0140-6736(91)91837-K
   Mahadevan A, 2015, J NEUROSCI RURAL PRA, V6, P8, DOI 10.4103/0976-3147.143171
   Mahale P, 2018, AM J TRANSPLANT, V18, P453, DOI 10.1111/ajt.14465
   Martinez AJ, 1998, PATHOL RES PRACT, V194, P473, DOI 10.1016/S0344-0338(98)80116-7
   Nicolae A, 2015, BLOOD, V126, P863, DOI 10.1182/blood-2015-02-630632
   O'Neill BP, 2007, NEURO-ONCOLOGY, V9, P364, DOI 10.1215/15228517-2007-004
   O'Neill BP, 2013, AM J HEMATOL, V88, P997, DOI 10.1002/ajh.23551
   Opelz G, 2004, AM J TRANSPLANT, V4, P222, DOI 10.1046/j.1600-6143.2003.00325.x
   Park S, 2007, BLOOD, V110, P972, DOI 10.1182/blood-2007-01-067769
   Ressing ME, 2015, CURR TOP MICROBIOL, V391, P355, DOI 10.1007/978-3-319-22834-1_12
   Rezk SA, 2007, HUM PATHOL, V38, P1293, DOI 10.1016/j.humpath.2007.05.020
   Sato A, 2014, CANCER SCI, V105, P1170, DOI 10.1111/cas.12467
   Sharma MC, 2016, INDIAN J MED RES, V143, P605, DOI 10.4103/0971-5916.187109
   Shiels MS, 2016, BRIT J HAEMATOL, V174, P417, DOI 10.1111/bjh.14073
   Sugita Y, 2018, NEUROPATHOLOGY, V38, P125, DOI 10.1111/neup.12435
   Sugita Y, 2016, NEUROPATHOLOGY, V36, P313, DOI 10.1111/neup.12276
   Sugita Y, 2010, J NEURO-ONCOL, V100, P271, DOI 10.1007/s11060-010-0191-z
   Sundin A, 2017, HUM PATHOL, V61, P140, DOI 10.1016/j.humpath.2016.12.007
   Yin HL, 2019, MED MICROBIOL IMMUN, V208, P573, DOI 10.1007/s00430-018-0570-1
NR 42
TC 2
Z9 2
U1 0
U2 2
PU TAYLOR & FRANCIS LTD
PI ABINGDON
PA 2-4 PARK SQUARE, MILTON PARK, ABINGDON OR14 4RN, OXON, ENGLAND
SN 1042-8194
EI 1029-2403
J9 LEUKEMIA LYMPHOMA
JI Leuk. Lymphoma
PD APR 16
PY 2023
VL 64
IS 5
BP 1026
EP 1034
DI 10.1080/10428194.2023.2191152
EA MAR 2023
PG 9
WC Oncology; Hematology
WE Science Citation Index Expanded (SCI-EXPANDED)
SC Oncology; Hematology
GA I5YA4
UT WOS:000951951400001
PM 36960939
DA 2024-06-03
ER

PT J
AU Burns, EA
   Sanchez, CG
   Mathur, S
   Guerrero, C
   Muhsen, IN
   Sarfraz, H
   Hu, CCA
   Tang, CHA
   Shah, SS
   Tremont, IW
   Teh, B
   Ganguly, S
   Pingali, SRK
AF Burns, Ethan A.
   Sanchez, Cesar Gentille
   Mathur, Sunil
   Guerrero, Carlo
   Muhsen, Ibrahim N.
   Sarfraz, Humaira
   Hu, Chih-Chi Andrew
   Tang, Chih-Hang Anthony
   Shah, Shilpan S.
   Tremont, Ivo W.
   Teh, Bin
   Ganguly, Siddhartha
   Pingali, Sai Ravi Kiran
TI Long term outcomes in older patients with primary central nervous system
   lymphoma: an analysis of the Texas Cancer Registry
SO ANNALS OF HEMATOLOGY
LA English
DT Article
DE Primary Central Nervous System Lymphoma; Spinal Cord; Survival;
   Chemotherapy; Radiation; Older; Geriatric
ID PRIMARY CNS LYMPHOMA; INTERNATIONAL EXTRANODAL LYMPHOMA; WHOLE-BRAIN
   RADIOTHERAPY; ELDERLY-PATIENTS; INCREASING INCIDENCE; SURVIVAL;
   METHOTREXATE; CHEMOTHERAPY; POPULATION; PROCARBAZINE
AB Primary central nervous system lymphoma (PCNSL) is an aggressive subtype of non-Hodgkin lymphoma that carries a poor prognosis in the elderly. The aim of this study is to investigate treatment patterns and survival trends in patients >= 65 years with PCNSL through data provided by the Texas Cancer Registry. Adults >= 65 years diagnosed with PCNSL and followed between 1995-2017 were identified and separated into three eras: 1995-2003, 2004-2012, and 2013-2017. Baseline covariates compared included patient demographics and treatments administered. Pearson's chi-squared test and Cox proportional hazard models compared covariates; overall survival (OS) and disease-specific survival (DSS) were assessed via Kaplan-Meier methodology. There were 375 patients; 104 (27.7%) in 1995-2003, 146 (38.9%) in 2004-2012, and 125 (33.3%) in 2013-2017. There were 50 (48.1%), 55 (37.7%), and 31 (24.8%) in 1995-2003, 2004-2012, and 2013-2017, respectively, that did not receive treatment. At last follow up, 101 (97.1%), 130 (89.0%), and 94 (75.2%) in each era died, of which 89 (85.6%), 112 (76.7%), and 70 (56.0%) were attributed to PCNSL. Median OS per era was eight (95% confidence interval [CI] 5.06-10.93), six (95% CI, 2.30-9.69), and five months (95% CI, 2.26-7.73) (p = 0.638). DSS per era was nine (95% CI: 0.00, 26.53), 10 (95% CI: 5.14, 14.86), and 19 (95% CI, 0.00-45.49) (p = 0.931) months. Spinal cord as primary disease site (HR: 0.668 [95% CI, 0.45-0.99], p = 0.049), and chemotherapy (HR 0.532 [95% CI, 0.42-0.673], p = < 0.001) or chemotherapy + radiation (HR, 0.233 [95% CI, 0.11-0.48] p < 0.001) had better outcomes compared to no therapy or radiation therapy alone. Survival in older patients >= 65 with PCNSL has not improved per our analysis of the TCR from 1995-2017 despite increasing trends of treatment utilization. Strategies to augment recruitment of older individuals in trials are needed in order to determine who would derive treatment benefit and minimize treatment toxicities.
C1 [Burns, Ethan A.; Sanchez, Cesar Gentille; Mathur, Sunil; Guerrero, Carlo; Shah, Shilpan S.; Ganguly, Siddhartha; Pingali, Sai Ravi Kiran] Houston Methodist Hosp, Houston Methodist Neal Canc Ctr, Outpatient Ctr, 6445 Main St,24Th Floor, Houston, TX 77030 USA.
   [Muhsen, Ibrahim N.; Sarfraz, Humaira] Houston Methodist Hosp, Dept Med, 6565 Fannin St, Houston, TX 77030 USA.
   [Hu, Chih-Chi Andrew; Tang, Chih-Hang Anthony] Houston Methodist Res Inst, Ctr Translat Res Hematol Malignancies, Neal Canc Ctr, 6550 Fannin St, Houston, TX 77030 USA.
   [Tremont, Ivo W.] Houston Methodist Hosp, Outpatient Ctr, Dept Neurosurg & Neurooncol, 6445 Main St,24Th Floor, Houston, TX 77030 USA.
   [Teh, Bin] Houston Methodist Hosp, Dept Radiat Oncol, 6565 Fannin St, Houston, TX 77030 USA.
C3 The Methodist Hospital System; The Methodist Hospital - Houston; The
   Methodist Hospital System; The Methodist Hospital - Houston; The
   Methodist Hospital System; The Methodist Hospital - Houston; The
   Methodist Hospital System; The Methodist Hospital - Houston; The
   Methodist Hospital System; The Methodist Hospital - Houston
RP Pingali, SRK (corresponding author), Houston Methodist Hosp, Houston Methodist Neal Canc Ctr, Outpatient Ctr, 6445 Main St,24Th Floor, Houston, TX 77030 USA.
EM SPingali@houstonmethodist.org
RI Gentille, Cesar/AAE-6613-2022; Sarfraz, Humaira/JAO-4863-2023
OI Gentille, Cesar/0000-0001-7643-8154; Sarfraz,
   Humaira/0000-0003-2616-3425; Hu, Chih-Chi/0000-0001-9024-2932; Tang,
   Chih-hang/0000-0002-5097-5709
CR COX DR, 1972, J R STAT SOC B, V34, P187
   Davis F G, 1999, Neuro Oncol, V1, P205, DOI 10.1093/neuonc/1.3.205
   DEANGELIS LM, 1992, J CLIN ONCOL, V10, P635, DOI 10.1200/JCO.1992.10.4.635
   EBY NL, 1988, CANCER-AM CANCER SOC, V62, P2461, DOI 10.1002/1097-0142(19881201)62:11<2461::AID-CNCR2820621135>3.0.CO;2-M
   Eloranta S, 2018, EUR J HAEMATOL, V100, P61, DOI 10.1111/ejh.12980
   Ferreri AJM, 2022, LEUKEMIA, V36, P1870, DOI 10.1038/s41375-022-01582-5
   Ferreri AJM, 2017, LANCET HAEMATOL, V4, pE510, DOI 10.1016/S2352-3026(17)30174-6
   Ferreri AJM, 2016, LANCET HAEMATOL, V3, pE217, DOI 10.1016/S2352-3026(16)00036-3
   Fritsch K, 2017, LEUKEMIA, V31, P846, DOI 10.1038/leu.2016.334
   Gittleman H, 2018, NEURO-ONCOLOGY, V20, P6, DOI 10.1093/neuonc/noy090
   GLASS J, 1994, J NEUROSURG, V81, P188, DOI 10.3171/jns.1994.81.2.0188
   Hoang-Xuan K, 2023, NEURO-ONCOLOGY, V25, P37, DOI 10.1093/neuonc/noac196
   Houillier C, 2020, NEUROLOGY, V94, pE1027, DOI 10.1212/WNL.0000000000008900
   Houillier C, 2019, J CLIN ONCOL, V37, P823, DOI 10.1200/JCO.18.00306
   Illerhaus G, 2009, ANN ONCOL, V20, P319, DOI 10.1093/annonc/mdn628
   KAPLAN EL, 1958, J AM STAT ASSOC, V53, P457, DOI 10.2307/2281868
   Mendez JS, 2018, NEURO-ONCOLOGY, V20, P687, DOI 10.1093/neuonc/nox187
   Morris PG, 2013, J CLIN ONCOL, V31, P3971, DOI 10.1200/JCO.2013.50.4910
   Ney DE, 2010, CANCER-AM CANCER SOC, V116, P4605, DOI 10.1002/cncr.25363
   Olson JE, 2002, CANCER, V95, P1504, DOI 10.1002/cncr.10851
   Omuro A, 2015, LANCET HAEMATOL, V2, pE251, DOI 10.1016/S2352-3026(15)00074-5
   Omuro A, 2015, BLOOD, V125, P1403, DOI 10.1182/blood-2014-10-604561
   Panageas KS, 2007, CANCER, V110, P1338, DOI 10.1002/cncr.22907
   Puhakka I, 2022, BMC CANCER, V22, DOI 10.1186/s12885-022-09315-8
   Pulczynski EJ, 2015, HAEMATOLOGICA, V100, P534, DOI 10.3324/haematol.2014.108472
   Roth P, 2012, NEUROLOGY, V79, P890, DOI 10.1212/WNL.0b013e318266fcb2
   Rubenstein JL, 2013, J CLIN ONCOL, V31, P3061, DOI 10.1200/JCO.2012.46.9957
   Schorb E, 2017, BONE MARROW TRANSPL, V52, P1113, DOI 10.1038/bmt.2017.23
   Schorb E., 2021, ANN LYMPHOMA, V5, P2, DOI [10.21037/aol-20-30, DOI 10.21037/AOL-20-30]
   Schorb E, 2021, CANCERS, V13, DOI 10.3390/cancers13174268
   Schorb E, 2020, BRIT J HAEMATOL, V189, P879, DOI 10.1111/bjh.16451
   Schorb E, 2019, BMC CANCER, V19, DOI 10.1186/s12885-019-5473-z
   Schorb E, 2016, BMC CANCER, V16, DOI 10.1186/s12885-016-2311-4
   Shiels MS, 2016, BRIT J HAEMATOL, V174, P417, DOI 10.1111/bjh.14073
   Shin SH, 2015, CANCER RES TREAT, V47, P569, DOI 10.4143/crt.2014.085
   Siegal T, 2019, ACTA HAEMATOL-BASEL, V141, P138, DOI 10.1159/000495284
   Texas Demographic Center, 2016, AG TEX
   Texas Demographic Center, 2018, DEM TEX AG POP
   Texas Demographic Center, 2018, PROJ POP TEX COUNT T
   Texas Health and Human Services, TEX CANC REG
   van der Meulen M, 2017, LEUKEMIA, V31, P1822, DOI 10.1038/leu.2017.128
   Velasco R, 2020, J NEURO-ONCOL, V148, P545, DOI 10.1007/s11060-020-03547-z
   Villano JL, 2011, BRIT J CANCER, V105, P1414, DOI 10.1038/bjc.2011.357
   Vincent G. K., 2010, NEXT 4 DECADES OLDER
   Wu XC, 2009, CANCER EPIDEMIOL, V33, P337, DOI 10.1016/j.canep.2009.09.006
NR 45
TC 2
Z9 2
U1 0
U2 1
PU SPRINGER
PI NEW YORK
PA ONE NEW YORK PLAZA, SUITE 4600, NEW YORK, NY, UNITED STATES
SN 0939-5555
EI 1432-0584
J9 ANN HEMATOL
JI Ann. Hematol.
PD MAY
PY 2023
VL 102
IS 5
BP 1111
EP 1120
DI 10.1007/s00277-023-05140-6
EA MAR 2023
PG 10
WC Hematology
WE Science Citation Index Expanded (SCI-EXPANDED)
SC Hematology
GA AG6X1
UT WOS:000950080800001
PM 36922432
DA 2024-06-03
ER

PT J
AU Wang, S
   Zhu, YQ
   Qian, XH
   Ding, TL
   Yuan, Y
   Li, Y
   Wu, HF
   Chen, T
AF Wang, Shu
   Zhu, YuQi
   Qian, Xiaohan
   Ding, Tianling
   Yuan, Yan
   Li, Yuan
   Wu, Hanfeng
   Chen, Tong
TI The outcome of ibrutinib-based regimens in relapsed/refractory central
   nervous system lymphoma and the potential impact of genomic variants
SO ADVANCES IN CLINICAL AND EXPERIMENTAL MEDICINE
LA English
DT Article
DE ibrutinib; tumor mutation burden; central nervous system lymphoma;
   relapsed/refractory; genomic variants
ID BRUTON TYROSINE KINASE; CNS LYMPHOMA; MONOTHERAPY; INHIBITOR
AB Background. Relapsed/refractory (r/r) central nervous system lymphoma (CNSL) exhibits aggressive behavior and poor outcomes. As an effective bruton tyrosine kinase (BTK) inhibitor, ibrutinib yields benefits in B-cell malignancies.
   Objectives. We aimed to explore the efficacy of ibrutinib in treating r/r CNSL patients, and whether genomic variants impact treatment outcomes.
   Materials and methods. The ibrutinib-based regimens in 12 r/r primary CNSL (PCNSL) and 2 secondary CNSL (SCNSL) patients were analyzed retrospectively. The impact of genetic variants on the effects of treatments was examined using whole-exome sequencing (WES) technology.
   Results. In PCNSL, the overall response rate was 75%, with median overall survival (OS) not reached (NR) and progression-free survival (PFS) of 4 months. Both SCNSL patients responded to ibrutinib, with median OS NR and PFS of 0.5-1.5 months. Infections were common during ibrutinib therapy (42.86%). The PCNSL patients harboring gene mutations in PIM1, MYD88 and CD79B, and the proximal BCR and nuclear factor kappa B (NF-kappa B) pathways responded to ibrutinib. Patients who harbored simple genetic variants and those with a low tumor mutation burden (TMB; 2.39-5.56/Mb) responded swiftly and maintained remission for more than 10 months. A patient with a TMB of 11/Mb responded to ibrutinib but continued to experience disease progression. In contrast, patients with complex genomic features, especially extremely high TMB (58.39/Mb), responded poorly to ibrutinib.
   Conclusions. Our study demonstrates that ibrutinib-based therapy is effective and relatively safe for the treatment of r/r CNSL. Patients with less genomic complexity, especially with regard to TMB, might benefit more from ibrutinib regimens.
C1 [Wang, Shu; Qian, Xiaohan; Ding, Tianling; Yuan, Yan; Chen, Tong] Fudan Univ, Huashan Hosp, Dept Hematol, Shanghai, Peoples R China.
   [Zhu, YuQi; Yuan, Yan] Fudan Univ, Huashan Hosp, Dept Radiol, Shanghai, Peoples R China.
   [Wu, Hanfeng] Shanghai Gamma Hosp, Dept Neurosurg, Shanghai, Peoples R China.
C3 Fudan University; Fudan University
RP Chen, T (corresponding author), Fudan Univ, Huashan Hosp, Dept Hematol, Shanghai, Peoples R China.
EM chentong@fudan.edu.cn
RI Wang, yl/JNR-4963-2023; zhang, xiao/JCN-8822-2023; Zhang,
   Tianxi/KEH-5921-2024; li, li/JVP-2971-2024; LI, WEI/JUE-9796-2023;
   yuanyuan, Li/JEZ-6497-2023; wang, xin/JWA-3772-2024; wang,
   xiaoxuan/JMP-6531-2023; Yu, Xiaohan/KCK-5462-2024; chang,
   yu/KFB-2822-2024; yang, yunfeng/KHT-9566-2024; Li, J N/JXL-5833-2024;
   Zhang, Yunyi/JHS-3626-2023; zhang, ying/JQX-1479-2023; li,
   xiang/JCN-9316-2023; Li, Wen/JQI-4757-2023; Li, Yan/JUU-5189-2023;
   Zhang, Yuan/JUF-7293-2023; Wang, Xuechun/JRX-6509-2023; Wang,
   Xin/JVE-0200-2024; su, hang/KEH-2976-2024; li, yifan/JHU-9272-2023; Li,
   Yan/JRW-0176-2023; Li, Yuanyuan/J-3539-2014; Zhou, Yue/JHS-8791-2023;
   zhao, lin/JJF-0406-2023; zheng, yan/JKJ-3632-2023; YI, J/JJE-7713-2023;
   Li, YU/JQV-2716-2023; Liu, Yang/JVD-6777-2023; zhao, yan/JNT-6961-2023;
   peng, yan/JCO-1763-2023; Wang, Jing/JRW-1512-2023; wang,
   yi/JYO-8193-2024; Chen, Tong/HLV-7325-2023; yang, xiao/JLL-7721-2023;
   song, yu/KCZ-2003-2024
OI Li, Yuanyuan/0000-0001-6151-9306; Chen, Tong/0000-0001-7895-2077; 
FU National Natural Science Foundation of China [81870081]; Program for
   Outstanding Medical Academic Leader of Shanghai [2019LJ05]; Shanghai
   Collaborative Innovation Program on Regenerative Medicine and Stem Cell
   Research [2019CXJQ01]; Translational Research Grant of the National
   Clinical Research Center for Hematologic Diseases [2020ZKMB03]
FX This work was supported by the National Natural Science Foundation of
   China (grant No. 81870081), Program for Outstanding Medical Academic
   Leader of Shanghai (grant No. 2019LJ05), Shanghai Collaborative
   Innovation Program on Regenerative Medicine and Stem Cell Research
   (grant No. 2019CXJQ01), and Translational Research Grant of the National
   Clinical Research Center for Hematologic Diseases (No. 2020ZKMB03), all
   awarded to Dr. Tong Chen. Additionally, we thank Professor Xiaolei Lin
   (Fudan University) for her kind help on statistical analysis.
CR Abrey LE, 2005, J CLIN ONCOL, V23, P5034, DOI 10.1200/JCO.2005.13.524
   Altshuler DM, 2012, NATURE, V491, P56, DOI 10.1038/nature11632
   Antonia SJ, 2018, NEW ENGL J MED, V379, P2342, DOI 10.1056/NEJMoa1809697
   Brown LD, 2001, STAT SCI, V16, P101, DOI 10.1214/ss/1009213286
   Carnevale J, 2016, HEMATOL ONCOL CLIN N, V30, P1293, DOI 10.1016/j.hoc.2016.07.013
   Chamoun K, 2017, NEUROLOGY, V88, P101, DOI 10.1212/WNL.0000000000003420
   Chapuy B, 2016, BLOOD, V127, P869, DOI 10.1182/blood-2015-10-673236
   Chen FL, 2020, CANCER MED-US, V9, P8676, DOI 10.1002/cam4.3499
   Devarakonda S, 2018, J CLIN ONCOL, V36, P2995, DOI 10.1200/JCO.2018.78.1963
   Dubovsky JA, 2013, BLOOD, V122, P2539, DOI 10.1182/blood-2013-06-507947
   Fan FL, 2021, INT J CANCER, V148, P419, DOI 10.1002/ijc.33212
   Ferreri AJM, 2009, HEMATOL ONCOL, V27, P61, DOI 10.1002/hon.881
   Forbes SA, 2017, NUCLEIC ACIDS RES, V45, pD777, DOI 10.1093/nar/gkw1121
   Getz G, 2013, NATURE, V497, P67, DOI 10.1038/nature12113
   Ghez D, 2018, BLOOD, V131, P1955, DOI 10.1182/blood-2017-11-818286
   Grommes C, 2019, BLOOD, V133, P436, DOI 10.1182/blood-2018-09-875732
   Grommes C, 2017, CANCER DISCOV, V7, P1018, DOI 10.1158/2159-8290.CD-17-0613
   Grommes C, 2017, J CLIN ONCOL, V35, P2410, DOI 10.1200/JCO.2017.72.7602
   Hendriks RW, 2014, NAT REV CANCER, V14, P219, DOI 10.1038/nrc3702
   Lauer EM, 2020, BRIT J HAEMATOL, V190, pE110, DOI 10.1111/bjh.16759
   Lewis KL, 2021, BRIT J HAEMATOL, V192, P1049, DOI 10.1111/bjh.16946
   Li H, 2009, BIOINFORMATICS, V25, P1754, DOI 10.1093/bioinformatics/btp324
   Lionakis MS, 2017, CANCER CELL, V31, P833, DOI 10.1016/j.ccell.2017.04.012
   Lv LW, 2021, FRONT ONCOL, V11, DOI 10.3389/fonc.2021.707285
   McKenna A, 2010, GENOME RES, V20, P1297, DOI 10.1101/gr.107524.110
   Myers DR, 2017, TRENDS IMMUNOL, V38, P844, DOI 10.1016/j.it.2017.06.010
   Phelan JD, 2018, NATURE, V560, P387, DOI 10.1038/s41586-018-0290-0
   Shen RL, 2016, NUCLEIC ACIDS RES, V44, DOI 10.1093/nar/gkw520
   Soussain C, 2019, EUR J CANCER, V117, P121, DOI 10.1016/j.ejca.2019.05.024
   Tillman BF, 2018, EUR J HAEMATOL, V100, P325, DOI 10.1111/ejh.13020
   Wang K, 2010, NUCLEIC ACIDS RES, V38, DOI 10.1093/nar/gkq603
   Wang SX, 2021, PLOS GENET, V17, DOI 10.1371/journal.pgen.1009557
   Wilson WH, 2021, CANCER CELL, V39, P1643, DOI 10.1016/j.ccell.2021.10.006
   Wong SQ, 2014, BMC MED GENOMICS, V7, DOI 10.1186/1755-8794-7-23
   Wright GW, 2020, CANCER CELL, V37, P551, DOI 10.1016/j.ccell.2020.03.015
   Wu JJ, 2016, J HEMATOL ONCOL, V9, DOI 10.1186/s13045-016-0313-y
   Zou J, 2016, NAT COMMUN, V7, DOI 10.1038/ncomms13293
NR 37
TC 2
Z9 2
U1 4
U2 11
PU WROCLAW MEDICAL UNIV
PI WROCLAW
PA Wybrzeze L Pasteura 1, WROCLAW, 50-367, POLAND
SN 1899-5276
EI 2451-2680
J9 ADV CLIN EXP MED
JI Adv. Clin. Exp. Med.
PD AUG
PY 2023
VL 32
IS 8
BP 855
EP 863
DI 10.17219/acem/159288
EA MAR 2023
PG 9
WC Medicine, Research & Experimental
WE Science Citation Index Expanded (SCI-EXPANDED)
SC Research & Experimental Medicine
GA FU9M5
UT WOS:000946553700001
PM 36881367
OA gold
DA 2024-06-03
ER

PT J
AU Yamaguchi, J
   Ohka, F
   Kitano, Y
   Maeda, S
   Motomura, K
   Aoki, K
   Takeuchi, K
   Nagata, Y
   Hattori, H
   Tsujiuchi, T
   Motomura, A
   Nishikawa, T
   Kibe, Y
   Shinjo, K
   Kondo, Y
   Saito, R
AF Yamaguchi, Junya
   Ohka, Fumiharu
   Kitano, Yotaro
   Maeda, Sachi
   Motomura, Kazuya
   Aoki, Kosuke
   Takeuchi, Kazuhito
   Nagata, Yuichi
   Hattori, Hikaru
   Tsujiuchi, Takashi
   Motomura, Ayako
   Nishikawa, Tomohide
   Kibe, Yuji
   Shinjo, Keiko
   Kondo, Yutaka
   Saito, Ryuta
TI Rapid detection of the <i>MYD88</i> L265P mutation for pre- and
   intra-operative diagnosis of primary central nervous system lymphoma
SO CANCER SCIENCE
LA English
DT Article
DE cfDNA; liquid biopsy; MYD88; primary central nervous system lymphoma;
   rapid diagnosis
ID SOMATIC MUTATIONS; DNA
AB The myeloid differentiation primary response gene 88 (MYD88) L265P mutation is a disease-specific mutation of primary central nervous system lymphoma (PCNSL) among the central nervous system tumors. Accordingly, this mutation is considered a reliable diagnostic molecular marker of PCNSL. As the intra-operative diagnosis of PCNSL is sometimes difficult to achieve using histological examinations alone, intra-operative detection of the MYD88 L265P mutation could be effective for the accurate diagnosis of PCNSL. Herein, we aimed to develop a novel rapid genotyping system (GeneSoC) using real-time polymerase chain reaction (PCR) based on microfluidic thermal cycling technology. This real-time PCR system shortened the analysis time, which enabled the detection of the MYD88 L265P mutation within 15 min. Rapid detection of the MYD88 L265P mutation was performed intra-operatively using GeneSoC in 24 consecutive cases with suspected malignant brain tumors, including 10 cases with suspected PCNSL before surgery. The MYD88 L265P mutation was detected in eight cases in which tumors were pathologically diagnosed as PCNSL after the operation, while wild-type MYD88 was detected in 16 cases. Although two of the 16 cases with wild-type MYD88 were pathologically diagnosed as PCNSL after the operation, MYD88 L265P could be detected in all eight PCNSL cases harboring MYD88 L265P. The MYD88 L265P mutation could also be detected using cell-free DNA derived from the cerebrospinal fluid of two PCNSL cases. Detection of the MYD88 L265P mutation using GeneSoC might not only improve the accuracy of intra-operative diagnosis of PCNSL but also help the future pre-operative diagnosis through liquid biopsy of cerebrospinal fluid.
C1 [Yamaguchi, Junya; Ohka, Fumiharu; Maeda, Sachi; Motomura, Kazuya; Aoki, Kosuke; Takeuchi, Kazuhito; Nagata, Yuichi; Nishikawa, Tomohide; Kibe, Yuji; Saito, Ryuta] Nagoya Univ, Dept Neurosurg, Grad Sch Med, Nagoya, Japan.
   [Kitano, Yotaro] Mie Univ, Dept Neurosurg, Grad Sch Med, Tsu, Japan.
   [Hattori, Hikaru] Nagoya Univ Hosp, Dept Med Genom Ctr, Nagoya, Japan.
   [Tsujiuchi, Takashi; Motomura, Ayako] Daido Hosp, Dept Neurosurg, Nagoya, Japan.
   [Shinjo, Keiko; Kondo, Yutaka] Nagoya Univ, Div Canc Biol, Grad Sch Med, Nagoya, Japan.
   [Ohka, Fumiharu] Nagoya Univ Grad Sch Med, Dept Neurosurg, 65 Tsurumai-cho, Showa-ku, Nagoya 4668550, Japan.
C3 Nagoya University; Mie University; Nagoya University; Nagoya University;
   Nagoya University
RP Ohka, F (corresponding author), Nagoya Univ Grad Sch Med, Dept Neurosurg, 65 Tsurumai-cho, Showa-ku, Nagoya 4668550, Japan.
EM fohka@med.nagoya-u.ac.jp
RI Motomura, Kazuya/AAF-8776-2021; Ohka, Fumiharu/A-3420-2016
OI Motomura, Kazuya/0000-0002-4376-1104; Saito, Ryuta/0000-0002-2484-1360
FU Hori Science and Arts Foundation; Grants-in-Aid for Scientific Research
   [20K20598, 20H03511] Funding Source: KAKEN
FX This study was carried out with the cooperation of Kyorin
   Pharmaceutical. This study was supported by a research grant from the
   Hori Science and Arts Foundation (F. Ohka).
CR Brennan CW, 2013, CELL, V155, P462, DOI 10.1016/j.cell.2013.09.034
   Chapuy B, 2018, NAT MED, V24, P679, DOI 10.1038/s41591-018-0016-8
   Fontanilles M, 2017, ONCOTARGET, V8, P48157, DOI 10.18632/oncotarget.18325
   Fukumura K, 2016, ACTA NEUROPATHOL, V131, P865, DOI 10.1007/s00401-016-1536-2
   Furutani S, 2016, ANAL BIOANAL CHEM, V408, P5641, DOI 10.1007/s00216-016-9668-8
   Hattori K, 2018, CANCER SCI, V109, P225, DOI 10.1111/cas.13450
   Hiemcke-Jiwa LS, 2019, BRIT J HAEMATOL, V185, P974, DOI 10.1111/bjh.15674
   Jones DTW, 2012, NATURE, V488, P100, DOI 10.1038/nature11284
   Jonsson P, 2019, CLIN CANCER RES, V25, P5537, DOI 10.1158/1078-0432.CCR-19-0032
   Koriyama S, 2018, WORLD NEUROSURG, V112, pE261, DOI 10.1016/j.wneu.2018.01.033
   Lohr JG, 2012, P NATL ACAD SCI USA, V109, P3879, DOI 10.1073/pnas.1121343109
   Louis DN, 2021, NEURO-ONCOLOGY, V23, P1231, DOI 10.1093/neuonc/noab106
   Malone H, 2015, WORLD NEUROSURG, V84, P1084, DOI 10.1016/j.wneu.2015.05.025
   Nakamura T, 2016, NEUROPATH APPL NEURO, V42, P279, DOI 10.1111/nan.12259
   Paramasivam N, 2019, ACTA NEUROPATHOL, V138, P295, DOI 10.1007/s00401-019-02008-w
   Reddy A, 2017, CELL, V171, P481, DOI 10.1016/j.cell.2017.09.027
   Sugita Y, 2014, NEUROPATHOLOGY, V34, P438, DOI 10.1111/neup.12126
   Takashima Yasuo, 2018, Oncotarget, V9, P27471, DOI 10.18632/oncotarget.25463
   Tanino M, 2015, BRAIN TUMOR PATHOL, V32, P12, DOI 10.1007/s10014-014-0188-y
   Yamagishi Y, 2021, CANCER SCI, V112, P4702, DOI 10.1111/cas.15133
   Zhou YY, 2018, NEOPLASIA, V20, P1059, DOI 10.1016/j.neo.2018.08.012
NR 21
TC 2
Z9 2
U1 0
U2 2
PU WILEY
PI HOBOKEN
PA 111 RIVER ST, HOBOKEN 07030-5774, NJ USA
SN 1347-9032
EI 1349-7006
J9 CANCER SCI
JI Cancer Sci.
PD JUN
PY 2023
VL 114
IS 6
BP 2544
EP 2551
DI 10.1111/cas.15762
EA MAR 2023
PG 8
WC Oncology
WE Science Citation Index Expanded (SCI-EXPANDED)
SC Oncology
GA H8TQ1
UT WOS:000942202600001
PM 36859777
OA gold, Green Published
DA 2024-06-03
ER

PT J
AU Kuitunen, HK
   Rönkä, ALK
   Sonkajärvi, E
   Isokangas, JM
   Pyärälä, M
   Palosaari, KAA
   Jokimäki, A
   Partanen, AE
   Littow, HJ
   Vakkala, MA
   Jantunen, EJ
   Huttunen, ME
   Marin, KJ
   Aromaa-Häyhä, AMK
   Auvinen, PK
   Selander, T
   Puhakka, IK
   Kuittinen, OM
AF Kuitunen, Hanne K.
   Ronka, Aino L. K.
   Sonkajarvi, Eila M.
   Isokangas, Juha-Matti
   Pyorala, Marja
   Palosaari, Kari A. A.
   Jokimaki, Anna S.
   Partanen, Anu E.
   Littow, Harri J.
   Vakkala, Merja A.
   Jantunen, Esa J.
   Huttunen, Mirja E.
   Marin, Katja J.
   Aromaa-Hayha, Annikki M. K.
   Auvinen, Paivi K.
   Selander, Tuomas
   Puhakka, Inka K.
   Kuittinen, Outi M.
TI Blood-Brain Barrier Disruption (BBBD)-Based Immunochemotherapy for
   Primary Central Nervous System Lymphoma (PCNSL), Early Results of a
   Phase II Study
SO CANCERS
LA English
DT Article
DE BBBD; PCNSL; ASCT
ID PRIMARY CNS LYMPHOMA; QUALITY-OF-LIFE; INTERNATIONAL EXTRANODAL
   LYMPHOMA; STEM-CELL TRANSPLANTATION; IMMUNOCOMPETENT PATIENTS;
   METHOTREXATE; RADIOTHERAPY; CHEMOIMMUNOTHERAPY; RANDOMIZATION; RITUXIMAB
AB Simple Summary We present the results of a prospective trial of systemic chemoimmunotherapy for primary CNS lymphoma including the intra-arterial administration of methotrexate and carboplatin with blood-brain barrier disruption. The safety, response rates, and survival outcomes were favorable. Previous reports of the intra-arterial administration of therapy with blood-brain barrier disruption for this disease have also demonstrated safety and favorable outcomes, but there has been a slow uptake of this approach, partially out of concern that the technique may be difficult to implement across centers. Our data provide further prospective evidence that this approach can be implemented elsewhere with safety and confirm the effectiveness previously reported in a single institution study. These data motivate further study of this approach not only for PCNSL but also for other diseases that exist behind the blood-brain barrier. Primary central nervous system lymphoma is a rare but aggressive brain malignancy. It is associated with poor prognosis even with the current standard of care. The aim of this study was to evaluate the effect and tolerability of blood-brain barrier disruption treatment combined with high-dose treatment with autologous stem cell transplantation as consolidation on primary central nervous system lymphoma patients. We performed a prospective phase II study for 25 patients with previously untreated primary central nervous system lymphoma. The blood-brain barrier disruption treatment was initiated 3-4 weeks after the MATRix regimen using the previously optimized therapy protocol. Briefly, each chemotherapy cycle included two subsequent intra-arterial blood-brain barrier disruption treatments on days 1 and 2 via either one of the internal carotid arteries or vertebral arteries. Patients received the therapy in 3-week intervals. The treatment was continued for two more courses after achieving a maximal radiological response to the maximum of six courses. The complete treatment response was observed in 88.0% of the patients. At the median follow-up time of 30 months, median progression-free and overall survivals were not reached. The 2-year overall and progression-free survival rates were 67.1% and 70.3%, respectively. Blood-brain barrier disruption treatment is a promising option for primary central nervous system lymphoma with an acceptable toxicity profile.
C1 [Kuitunen, Hanne K.; Jokimaki, Anna S.] Oulu Univ Hosp, Canc Ctr, Oulu 90220, Finland.
   [Ronka, Aino L. K.; Marin, Katja J.; Aromaa-Hayha, Annikki M. K.; Auvinen, Paivi K.; Kuittinen, Outi M.] Kuopio Univ Hosp, Dept Oncol & Radiotherapy, Kuopio 70210, Finland.
   [Sonkajarvi, Eila M.; Vakkala, Merja A.; Huttunen, Mirja E.] Oulu Univ Hosp, Surg & Anaesthes Ctr, Oulu 90220, Finland.
   [Isokangas, Juha-Matti; Palosaari, Kari A. A.; Littow, Harri J.] Oulu Univ Hosp Diagnost, Serv Med Care, Oulu 90220, Finland.
   [Pyorala, Marja; Partanen, Anu E.; Jantunen, Esa J.] Kuopio Univ Hosp, Dept Med, Kuopio 70210, Finland.
   [Vakkala, Merja A.] Med Res Ctr Oulu, Res Grp Surg, Anesthesiol & Intens Care Med, Oulu 90220, Finland.
   [Jantunen, Esa J.] Univ Eastern Finland, Inst Clin Med, Kuopio 70210, Finland.
   [Jantunen, Esa J.] Dept Med, Kuopio 70210, Finland.
   [Jantunen, Esa J.] Joensuu Cent Hosp, Hosp Dist North Carel, Joensuu 80210, Finland.
   [Selander, Tuomas] Kuopio Univ Hosp, Sci Serv Ctr, Fac Med, Sch Med,Oncol, Kuopio 70210, Finland.
   [Puhakka, Inka K.] Kuopio Univ Hosp, Dept Neurol, Kuopio 70210, Finland.
C3 University of Oulu; University of Eastern Finland; Kuopio University
   Hospital; University of Oulu; Kuopio University Hospital; University of
   Eastern Finland; University of Eastern Finland; Kuopio University
   Hospital; University of Eastern Finland; University of Eastern Finland;
   Kuopio University Hospital
RP Kuitunen, HK (corresponding author), Oulu Univ Hosp, Canc Ctr, Oulu 90220, Finland.
EM hanne.kuitunen@pohde.fi
RI Rönkä, Aino/IRZ-6550-2023
OI Rönkä, Aino/0000-0001-6007-3648; Partanen, Anu/0000-0002-5634-2582
CR Abrey LE, 2006, J CLIN ONCOL, V24, P5711, DOI 10.1200/JCO.2006.08.2941
   Abrey LE, 2005, J CLIN ONCOL, V23, P5034, DOI 10.1200/JCO.2005.13.524
   Angelov L, 2009, J CLIN ONCOL, V27, P3503, DOI 10.1200/JCO.2008.19.3789
   Batchelor TT, 2019, HEMATOL ONCOL, V37, P15, DOI 10.1002/hon.2598
   Bendszus M, 1999, LANCET, V354, P1594, DOI 10.1016/S0140-6736(99)07083-X
   Camilleri-Broet S, 1998, AM J CLIN PATHOL, V110, P607, DOI 10.1093/ajcp/110.5.607
   Correa DD, 2019, J NEURO-ONCOL, V144, P553, DOI 10.1007/s11060-019-03257-1
   Correa DD, 2012, NEURO-ONCOLOGY, V14, P101, DOI 10.1093/neuonc/nor186
   Doolittle ND, 2013, NEUROLOGY, V81, P84, DOI 10.1212/WNL.0b013e318297eeba
   Ferreri Andres J M, 2019, Am Soc Clin Oncol Educ Book, V39, P454, DOI 10.1200/EDBK_242547
   Ferreri AJM, 2017, LANCET HAEMATOL, V4, pE510, DOI 10.1016/S2352-3026(17)30174-6
   Ferreri AJM, 2016, LANCET HAEMATOL, V3, pE217, DOI 10.1016/S2352-3026(16)00036-3
   Ferreri AJM, 2009, LANCET, V374, P1512, DOI 10.1016/S0140-6736(09)61416-1
   Garcilazo-Reyes Y, 2019, CURR TREAT OPTION NE, V21, DOI 10.1007/s11940-019-0578-x
   Gaut D, 2019, INT J HEMATOL, V109, P260, DOI 10.1007/s12185-019-02594-1
   Grommes C, 2019, NEURO-ONCOLOGY, V21, P296, DOI 10.1093/neuonc/noy192
   Grommes C, 2017, J CLIN ONCOL, V35, P2410, DOI 10.1200/JCO.2017.72.7602
   Haldorsen IS, 2007, CANCER, V110, P1803, DOI 10.1002/cncr.22989
   Han CH, 2017, CANCER-AM CANCER SOC, V123, P4314, DOI 10.1002/cncr.30965
   Harjama L, 2015, ACTA ONCOL, V54, P939, DOI 10.3109/0284186X.2014.990110
   Herrlinger U, 2017, J CANCER RES CLIN, V143, P1815, DOI 10.1007/s00432-017-2423-5
   Hoang-Xuan K, 2023, NEURO-ONCOLOGY, V25, P37, DOI 10.1093/neuonc/noac196
   Hottinger AF, 2007, NEUROLOGY, V69, P1178, DOI 10.1212/01.wnl.0000276986.19602.c1
   Houillier C, 2019, J CLIN ONCOL, V37, P823, DOI 10.1200/JCO.18.00306
   Kepka L, 2018, CLIN TRANSL ONCOL, V20, P150, DOI 10.1007/s12094-017-1703-5
   Kuitunen H, 2017, J NEURO-ONCOL, V131, P293, DOI 10.1007/s11060-016-2293-8
   Löw S, 2018, THER ADV NEUROL DISO, V11, DOI 10.1177/1756286418793562
   McAllister LD, 2000, NEUROSURGERY, V46, P51, DOI 10.1093/neurosurgery/46.1.51
   NEUWELT EA, 1991, J CLIN ONCOL, V9, P1580, DOI 10.1200/JCO.1991.9.9.1580
   Nguyen PL, 2005, J CLIN ONCOL, V23, P1507, DOI 10.1200/JCO.2005.01.161
   Olson JE, 2002, CANCER, V95, P1504, DOI 10.1002/cncr.10851
   Schaff LR, 2022, BLOOD, V140, P971, DOI 10.1182/blood.2020008377
   Schorb E, 2016, BMC CANCER, V16, DOI 10.1186/s12885-016-2311-4
   Shibazaki K, 2008, J NEUROL SCI, V266, P150, DOI 10.1016/j.jns.2007.09.017
   Yeh S, 2010, EYE, V24, P1625, DOI 10.1038/eye.2010.111
   Yuen HLA, 2020, RES PRACT THROMB HAE, V4, P997, DOI 10.1002/rth2.12415
NR 36
TC 2
Z9 2
U1 0
U2 1
PU MDPI
PI BASEL
PA ST ALBAN-ANLAGE 66, CH-4052 BASEL, SWITZERLAND
EI 2072-6694
J9 CANCERS
JI Cancers
PD FEB
PY 2023
VL 15
IS 4
AR 1341
DI 10.3390/cancers15041341
PG 12
WC Oncology
WE Science Citation Index Expanded (SCI-EXPANDED)
SC Oncology
GA 9G9NT
UT WOS:000938471500001
PM 36831682
OA gold, Green Published
DA 2024-06-03
ER

PT J
AU Wang, HY
   Yang, CF
   Lin, CH
   Hsiao, LT
   Ko, PS
   Liu, YC
   Chiou, TJ
   Chen, PM
   Gau, JP
   Liu, JH
   Liu, CJ
AF Wang, Hao-Yuan
   Yang, Ching-Fen
   Lin, Chia-Hsin
   Hsiao, Liang-Tsai
   Ko, Po-Shen
   Liu, Yao-Chung
   Chiou, Tzeon-Jye
   Chen, Po-Min
   Gau, Jyh-Pyng
   Liu, Jin-Hwang
   Liu, Chia-Jen
TI Long-term outcomes of frontline intensification in primary CNS lymphoma:
   A real-world single-center experience
SO CANCER MEDICINE
LA English
DT Article
DE frontline consolidation; frontline intensification; non-Hodgkin's
   lymphoma; primary CNS lymphoma
ID HIGH-DOSE CHEMOTHERAPY; INTERNATIONAL EXTRANODAL LYMPHOMA; STEM-CELL
   TRANSPLANTATION; WHOLE-BRAIN RADIOTHERAPY; METHOTREXATE; SYSTEM;
   CYTARABINE; CHEMOIMMUNOTHERAPY; RANDOMIZATION; RITUXIMAB
AB BackgroundFrontline intensification (including consolidative whole-brain radiotherapy or high-dose chemotherapy with autologous stem-cell transplantation after induction therapy) has been proposed to treat primary central nervous system lymphoma (PCNSL). However, no prospective randomized trials have answered whether frontline intensification can offer a survival benefit to PCNSL patients. We aim to clarify the outcomes and survival influence of frontline intensification on real-world patients with different risk-stratified PCNSLs. MethodsBetween January 2003 and December 2016, 110 PCNSL adults were retrospectively included, and 76 patients achieved at least PR after induction therapy, including 38 patients who received frontline intensification. The median follow-up with the 31 survivors was 7.52 years. ResultsOf the 38 induction-completed patients who had not received frontline intensification, 95% achieved post-induction therapy CR/CRu; however, all inevitably recurred. In the 38 who received frontline intensification, CR/CRu improved from 45% (pre-frontline intensification) to 84% (post-frontline intensification), and they achieved significantly better PFS (non-reach vs. 522 days, p < 0.001) and OS (non-reach vs. 899 days, p < 0.001). Additionally, patients had similar PFS and OS rates when receiving HDC-ASCT and/or WBRT as frontline intensification. Frontline intensification significantly improved PFS and OS survival in higher-risk patients (intermediate/high IELSG risk, MSKCC group 2/3, or Nottingham/Barcelona score >= 2 points) but did not improve OS in lower-risk patients. Among the 38 patients who received frontline intensification, two had treatment-related mortality; 14 recurred after frontline intensification. MTX-based chemotherapy was the main salvage modality, and the median OS was 295 days after recurrence. Progressive disease and infection (especially pneumonia) are two major causes of mortality in patients who receive frontline intensification. ConclusionsWhen achieving CR/CRu/PR after induction chemotherapy, frontline intensification should be adopted to improve PFS and OS in real-world PCNSL patients, especially higher-risk patients.
C1 [Wang, Hao-Yuan; Hsiao, Liang-Tsai; Ko, Po-Shen; Liu, Yao-Chung; Chiou, Tzeon-Jye; Chen, Po-Min; Gau, Jyh-Pyng; Liu, Jin-Hwang; Liu, Chia-Jen] Taipei Vet Gen Hosp, Dept Med, Div Hematol & Oncol, Taipei, Taiwan.
   [Wang, Hao-Yuan; Yang, Ching-Fen; Hsiao, Liang-Tsai; Ko, Po-Shen; Liu, Yao-Chung; Chiou, Tzeon-Jye; Chen, Po-Min; Gau, Jyh-Pyng; Liu, Jin-Hwang; Liu, Chia-Jen] Natl Yang Ming Chiao Tung Univ, Fac Med, Sch Med, Taipei, Taiwan.
   [Yang, Ching-Fen] Taipei Vet Gen Hosp, Dept Pathol, Lab Med, Taipei, Taiwan.
   [Lin, Chia-Hsin] Linkou Chang Gung Mem Hosp Med Ctr, Dept Radiat Oncol, Taoyuan City, Taiwan.
   [Liu, Jin-Hwang] Natl Yang Ming Chiao Tung Univ, Inst Biopharmaceut Sci, Taipei, Taiwan.
   [Liu, Jin-Hwang] Natl Yang Ming Chiao Tung Univ, Chong Hin Loon Mem Canc & Biotherapy Res Ctr, Taipei, Taiwan.
   [Liu, Chia-Jen] Natl Yang Ming Chiao Tung Univ, Inst Publ Hlth, Taipei, Taiwan.
   [Liu, Chia-Jen] Taipei Vet Gen Hosp, Dept Med, Div Hematol & Oncol, 201,Sec 2,Shipai Rd, Taipei 112, Taiwan.
C3 Taipei Veterans General Hospital; National Yang Ming Chiao Tung
   University; Taipei Veterans General Hospital; National Yang Ming Chiao
   Tung University; National Yang Ming Chiao Tung University; National Yang
   Ming Chiao Tung University; Taipei Veterans General Hospital
RP Liu, CJ (corresponding author), Taipei Vet Gen Hosp, Dept Med, Div Hematol & Oncol, 201,Sec 2,Shipai Rd, Taipei 112, Taiwan.
EM chiajenliu@gmail.com
RI Han, Liang/KFR-6745-2024
OI Liu, Jin-Hwang/0000-0001-8201-5529
FU Chong Hin Loon Memorial Cancer and Biotherapy Research Center; National
   Yang Ming Chiao Tung University; Ministry of Science and Technology,
   Taiwan [MOST 104-2314-B-075-085-MY2, MOST 105-2314-B-41]; Szu-Yuan
   Research Foundation of Internal Medicine; Taipei Veterans General
   Hospital [V105E10-002-MY2-1, V105B-016]; Taiwan Clinical Oncology
   Research Foundation
FX Chong Hin Loon Memorial Cancer and Biotherapy Research Center, National
   Yang Ming Chiao Tung University; Ministry of Science and Technology,
   Taiwan, Grant/Award Number: MOST 104-2314-B-075-085-MY2 and MOST
   105-2314-B-41; Szu-Yuan Research Foundation of Internal Medicine; Taipei
   Veterans General Hospital, Grant/Award Number: V105E10-002-MY2-1 and
   V105B-016; Taiwan Clinical Oncology Research Foundation
CR Abrey LE, 2006, J CLIN ONCOL, V24, P5711, DOI 10.1200/JCO.2006.08.2941
   Abrey LE, 2003, J CLIN ONCOL, V21, P4151, DOI 10.1200/JCO.2003.05.024
   Abrey LE, 2005, J CLIN ONCOL, V23, P5034, DOI 10.1200/JCO.2005.13.524
   Bessell EM, 2004, INT J RADIAT ONCOL, V59, P501, DOI 10.1016/j.ijrobp.2003.11.001
   Blay JY, 1998, J CLIN ONCOL, V16, P864, DOI 10.1200/JCO.1998.16.3.864
   Citterio G, 2017, CRIT REV ONCOL HEMAT, V113, P97, DOI 10.1016/j.critrevonc.2017.03.019
   Colombat P, 2006, BONE MARROW TRANSPL, V38, P417, DOI 10.1038/sj.bmt.1705452
   Ferreri AJM, 2003, J CLIN ONCOL, V21, P266, DOI 10.1200/JCO.2003.09.139
   Ferreri AJM, 2017, LANCET HAEMATOL, V4, pE510, DOI 10.1016/S2352-3026(17)30174-6
   Ferreri AJM, 2016, LANCET HAEMATOL, V3, pE217, DOI 10.1016/S2352-3026(16)00036-3
   Ferreri AJM, 2016, BLOOD, V127, P1642, DOI 10.1182/blood-2015-10-636340
   Houillier C, 2020, NEUROLOGY, V94, pE1027, DOI 10.1212/WNL.0000000000008900
   Houillier C, 2019, J CLIN ONCOL, V37, P823, DOI 10.1200/JCO.18.00306
   Illerhaus G, 2007, HAEMATOLOGICA, V93, P147, DOI 10.3324/haematol.11771
   Illerhaus G, 2006, J CLIN ONCOL, V24, P3865, DOI 10.1200/JCO.2006.06.2117
   Lauer EM, 2022, LEUKEMIA, V36, P2151, DOI 10.1038/s41375-022-01618-w
   Morris PG, 2013, J CLIN ONCOL, V31, P3971, DOI 10.1200/JCO.2013.50.4910
   Omuro A, 2015, BLOOD, V125, P1403, DOI 10.1182/blood-2014-10-604561
   Scordo M, 2021, JAMA ONCOL, V7, P993, DOI 10.1001/jamaoncol.2021.1074
   Thiel E, 2010, LANCET ONCOL, V11, P1036, DOI 10.1016/S1470-2045(10)70229-1
   Yoon DH, 2011, BONE MARROW TRANSPL, V46, P105, DOI 10.1038/bmt.2010.71
   Zeremski V, 2016, ANN HEMATOL, V95, P793, DOI 10.1007/s00277-016-2602-5
NR 22
TC 2
Z9 2
U1 0
U2 2
PU WILEY
PI HOBOKEN
PA 111 RIVER ST, HOBOKEN 07030-5774, NJ USA
SN 2045-7634
J9 CANCER MED-US
JI Cancer Med.
PD APR
PY 2023
VL 12
IS 7
BP 8089
EP 8101
DI 10.1002/cam4.5607
EA JAN 2023
PG 13
WC Oncology
WE Science Citation Index Expanded (SCI-EXPANDED)
SC Oncology
GA E3CZ7
UT WOS:000915468300001
PM 36647765
OA gold, Green Accepted
DA 2024-06-03
ER

PT J
AU Takashima, Y
   Hamano, M
   Yoshii, K
   Hayano, A
   Fukai, J
   Iwadate, Y
   Kajiwara, K
   Hondoh, H
   Yamanaka, R
AF Takashima, Yasuo
   Hamano, Momoko
   Yoshii, Kengo
   Hayano, Azusa
   Fukai, Junya
   Iwadate, Yasuo
   Kajiwara, Koji
   Hondoh, Hiroaki
   Yamanaka, Ryuya
TI Reciprocal expression of the immune response genes<i> CXCR3</i> and<i>
   IFI44L</i> as module hubs are associated with patient survivals in
   primary central nervous system lymphoma
SO INTERNATIONAL JOURNAL OF CLINICAL ONCOLOGY
LA English
DT Article
DE Primary central nervous system lymphoma; Weighted correlation network
   analysis; Neurogenesis; Immune response; Microenvironment; Morphogenesis
ID PRIMARY CNS LYMPHOMA; CHEMOKINE RECEPTOR CXCR3; HIGH-DOSE METHOTREXATE;
   R/BIOCONDUCTOR PACKAGE; IFN-GAMMA; NK CELLS; BRAIN; GENE;
   CLASSIFICATION; RADIOTHERAPY
AB Purpose Here, we investigated expression modules reflecting the reciprocal expression of the cancer microenvironment and immune response-related genes associated with poor prognosis in primary central nervous system lymphoma (PCNSL).Methods Weighted gene coexpression network analysis revealed representative modules, including neurogenesis, immune response, anti-virus, microenvironment, gene expression and translation, extracellular matrix, morphogenesis, and cell adhesion in the transcriptome data of 31 PCNSL samples.Results Gene expression networks were also reflected by protein-protein interaction networks. In particular, some of the hub genes were highly expressed in patients with PCNSL with prognoses as follows: AQP4, SLC1A3, GFAP, CXCL9, CXCL10, GBP2, IFI6, OAS2, IFIT3, DCN, LRP1, and LUM with good prognosis; and STAT1, IFITM3, GZMB, ISG15, LY6E, TGFB1, PLAUR, MMP4, FTH1, PLAU, CSF3R, FGR, POSTN, CCR7, TAS1R3, small ribosomal subunit genes, and collagen type 1/3/4/6 genes with poor prognosis. Furthermore, prognosis prediction formulae were constructed using the Cox proportional hazards regression model, which demonstrated that the IP-10 receptor gene CXCR3 and type I interferon-induced protein gene IFI44L could predict patient survival in PCNSL.Conclusion These results indicate that the differential expression and balance of immune response and microenvironment genes may be required for PCNSL tumor growth or prognosis prediction, which would help understanding the mechanism of tumorigenesis and potential therapeutic targets in PCNSL.
C1 [Takashima, Yasuo; Hayano, Azusa; Yamanaka, Ryuya] Kyoto Prefectural Univ Med, Grad Sch Med Sci, Lab Mol Target Therapy Canc, 465 Kajii Cho,Kawaramachi Hirokoji,Kamigyo Ku, Kyoto 6028566, Japan.
   [Takashima, Yasuo] Kyoto Prefectural Univ Med, Grad Sch Med Sci, Dept Genom Med Sci, Kyoto, Japan.
   [Hamano, Momoko] Kyushu Inst Technol, Fac Comp Sci & Syst Engn, Dept Biosci & Bioinformat, Fukuoka, Japan.
   [Yoshii, Kengo] Kyoto Prefectural Univ Med, Grad Sch Med Sci, Dept Math & Stat Med Sci, Kyoto, Japan.
   [Fukai, Junya] Wakayama Med Univ, Dept Neurol Surg, Sch Med, Wakayama, Japan.
   [Iwadate, Yasuo] Chiba Univ, Grad Sch Med Sci, Dept Neurosurg, Chiba, Japan.
   [Kajiwara, Koji] Yamaguchi Univ, Grad Sch Med Sci, Dept Neurosurg, Ube, Yamaguchi, Japan.
   [Hondoh, Hiroaki] Toyama Prefectural Cent Hosp, Dept Neurosurg, Toyama, Japan.
C3 Kyoto Prefectural University of Medicine; Kyoto Prefectural University
   of Medicine; Kyushu Institute of Technology; Kyoto Prefectural
   University of Medicine; Wakayama Medical University; Chiba University;
   Yamaguchi University
RP Yamanaka, R (corresponding author), Kyoto Prefectural Univ Med, Grad Sch Med Sci, Lab Mol Target Therapy Canc, 465 Kajii Cho,Kawaramachi Hirokoji,Kamigyo Ku, Kyoto 6028566, Japan.
EM ryaman@koto.kpu-m.ac.jp
RI Yamanaka, Ryuya/AFL-0782-2022
OI Yamanaka, Ryuya/0000-0003-2941-7996; Takashima,
   Yasuo/0000-0001-8876-6673
FU MEXT KAKENHI;  [21H03045]; Grants-in-Aid for Scientific Research
   [21H03045] Funding Source: KAKEN
FX AcknowledgementsThis study was supported in part by the MEXT KAKENHI
   Grant Number 21H03045 to RY. The funders had no role in study design,
   data collection and analysis, decision to publish, or preparation of the
   manuscript.
CR Bader GD, 2003, BMC BIOINFORMATICS, V4, DOI 10.1186/1471-2105-4-2
   Bonacchi A, 2001, J BIOL CHEM, V276, P9945, DOI 10.1074/jbc.M010303200
   Braggio E, 2015, CLIN CANCER RES, V21, P3986, DOI 10.1158/1078-0432.CCR-14-2116
   Bruno A, 2014, ONCOTARGET, V5, P5065, DOI 10.18632/oncotarget.2080
   Campanella GSV, 2008, P NATL ACAD SCI USA, V105, P4814, DOI 10.1073/pnas.0801544105
   Chen Z, 2021, FRONT GENET, V12, DOI 10.3389/fgene.2021.659788
   Chukwueke UN, 2019, HEMATOL ONCOL CLIN N, V33, P597, DOI 10.1016/j.hoc.2019.03.008
   Courts C, 2008, J NEUROPATH EXP NEUR, V67, P720, DOI 10.1097/NEN.0b013e31817dd02d
   Fang MX, 2012, ACTA BIOCH BIOPH SIN, V44, P797, DOI 10.1093/abbs/gms062
   Fletcher JS, 2019, JCI INSIGHT, V4, DOI 10.1172/jci.insight.98601
   Fox CP, 2019, BRIT J HAEMATOL, V184, P348, DOI 10.1111/bjh.15661
   Gandhi MK, 2021, BLOOD, V137, P1468, DOI 10.1182/blood.2020008520
   Gao P, 2010, CLIN EXP ALLERGY, V40, P1353, DOI 10.1111/j.1365-2222.2010.03561.x
   Gavrilovic IT, 2006, J CLIN ONCOL, V24, P4570, DOI 10.1200/JCO.2006.06.6910
   Grommes C, 2017, J CLIN ONCOL, V35, P2410, DOI 10.1200/JCO.2017.72.7602
   Hans CP, 2004, BLOOD, V103, P275, DOI 10.1182/blood-2003-05-1545
   Hansen DS, 2007, J IMMUNOL, V178, P5779, DOI 10.4049/jimmunol.178.9.5779
   Kaulen LD, 2021, BRIT J HAEMATOL, V193, P375, DOI 10.1111/bjh.17319
   Langfelder P, 2008, BMC BIOINFORMATICS, V9, DOI 10.1186/1471-2105-9-559
   Langfelder P, 2013, PLOS ONE, V8, DOI 10.1371/journal.pone.0061505
   Langner-Lemercier S, 2016, NEURO-ONCOLOGY, V18, P1297, DOI 10.1093/neuonc/now033
   Lei J, 2019, CYTOKINE, V115, P97, DOI 10.1016/j.cyto.2018.11.018
   Louis DN, 2016, ACTA NEUROPATHOL, V131, P803, DOI 10.1007/s00401-016-1545-1
   Luo SHT, 2022, J IMMUNOL RES, V2022, DOI 10.1155/2022/4053038
   Luo YP, 2015, CELL, V161, P1175, DOI 10.1016/j.cell.2015.04.001
   Martín-Fontecha A, 2004, NAT IMMUNOL, V5, P1260, DOI 10.1038/ni1138
   Mead GM, 2000, CANCER, V89, P1359, DOI 10.1002/1097-0142(20000915)89:6<1359::AID-CNCR21>3.0.CO;2-9
   Montesinos-Rongen M, 2009, BLOOD, V113, P7, DOI 10.1182/blood-2008-04-149005
   Nayak L, 2011, NEURO-ONCOLOGY, V13, P525, DOI 10.1093/neuonc/nor014
   Nitcheu J, 2003, J IMMUNOL, V170, P2221, DOI 10.4049/jimmunol.170.4.2221
   Ozturk T, 2019, SCI REP-UK, V9, DOI 10.1038/s41598-019-45418-2
   Presson AP, 2011, BMC CANCER, V11, DOI 10.1186/1471-2407-11-230
   Prodduturi P, 2012, CLIN MED INSIGHTS-ON, V6, DOI 10.4137/CMO.S7752
   Raoux D, 2010, NEUROPATHOLOGY, V30, P232, DOI 10.1111/j.1440-1789.2009.01074.x
   Shen Q, 2006, BRAIN RES, V1086, P9, DOI 10.1016/j.brainres.2006.02.116
   Subramanian A, 2005, P NATL ACAD SCI USA, V102, P15545, DOI 10.1073/pnas.0506580102
   Suidan GL, 2008, PLOS ONE, V3, DOI 10.1371/journal.pone.0003037
   Szklarczyk D, 2019, NUCLEIC ACIDS RES, V47, pD607, DOI 10.1093/nar/gky1131
   Takashima Y, 2020, SCI REP-UK, V10, DOI 10.1038/s41598-020-65463-6
   Takashima Y, 2019, SCI REP-UK, V9, DOI 10.1038/s41598-019-46473-5
   Takashima Yasuo, 2018, Oncotarget, V9, P27471, DOI 10.18632/oncotarget.25463
   Tan JQ, 2000, J IMMUNOL, V165, P1548, DOI 10.4049/jimmunol.165.3.1548
   TASHIRO K, 1993, SCIENCE, V261, P600, DOI 10.1126/science.8342023
   Thiel E, 2010, LANCET ONCOL, V11, P1036, DOI 10.1016/S1470-2045(10)70229-1
   Vater I, 2015, LEUKEMIA, V29, P677, DOI 10.1038/leu.2014.264
   Venetz D, 2010, INT J CANCER, V127, P2300, DOI 10.1002/ijc.25236
   Yu GC, 2016, MOL BIOSYST, V12, P477, DOI 10.1039/c5mb00663e
   Yu GC, 2015, BIOINFORMATICS, V31, P608, DOI 10.1093/bioinformatics/btu684
   Zhang B, 2005, STAT APPL GENET MOL, V4, DOI 10.2202/1544-6115.1128
   Zhou YY, 2018, NEOPLASIA, V20, P1059, DOI 10.1016/j.neo.2018.08.012
NR 50
TC 2
Z9 2
U1 2
U2 10
PU SPRINGER JAPAN KK
PI TOKYO
PA SHIROYAMA TRUST TOWER 5F, 4-3-1 TORANOMON, MINATO-KU, TOKYO, 105-6005,
   JAPAN
SN 1341-9625
EI 1437-7772
J9 INT J CLIN ONCOL
JI Int. J. Clin. Oncol.
PD MAR
PY 2023
VL 28
IS 3
SI SI
BP 468
EP 481
DI 10.1007/s10147-022-02285-8
EA JAN 2023
PG 14
WC Oncology
WE Science Citation Index Expanded (SCI-EXPANDED)
SC Oncology
GA 9P1KM
UT WOS:000909076000001
PM 36607476
DA 2024-06-03
ER

PT J
AU Steffanoni, S
   Calimeri, T
   Marktel, S
   Nitti, R
   Foppoli, M
   Ferreri, AJM
AF Steffanoni, Sara
   Calimeri, Teresa
   Marktel, Sarah
   Nitti, Rosamaria
   Foppoli, Marco
   Ferreri, Andres J. M.
TI Diagnosis and Treatment Using Autologous Stem-Cell Transplantation in
   Primary Central Nervous System Lymphoma: A Systematic Review
SO CANCERS
LA English
DT Review
DE autologous stem-cell transplantation; primary CNS lymphoma;
   consolidation therapy; neurotoxicity; conditioning regimen; busulfan;
   BCNU; thiotepa
ID PRIMARY CNS LYMPHOMA; HIGH-DOSE CHEMOTHERAPY; WHOLE-BRAIN RADIOTHERAPY;
   RECURRENT PRIMARY CNS; INTENSIVE CHEMOTHERAPY; CONDITIONING REGIMEN;
   INTRAOCULAR LYMPHOMA; DEXAMETHASONE LEED; REFRACTORY PRIMARY;
   ELDERLY-PATIENTS
AB Simple Summary Primary central nervous system (CNS) lymphoma (PCNSL), arising and remaining localized in the CNS, required the development of peculiar therapeutic strategies that deviate from those applied in systemic diffuse large B-cell lymphoma. To date, the optimal treatment approach for PCNSL consists in induction and consolidation/maintenance phases. Consolidation therapy with high-dose chemotherapy, followed by autologous stem-cell transplantation (HDC/ASCT), has demonstrated to be effective and safe in untreated and relapsed/refractory fit PCNSL patients; furthermore, it provides the preservation or improvement of cognitive function. This review offers scope to an overview of the experiences of HDC/ASCT as consolidation therapy in PCNSL patients, highlighting how conditioning regimens have changed over time. The progressive knowledge of CNS bio-availability of the single chemotherapy agents as well as of their efficacy and safety when used in different combinations has permitted to optimize the conditioning regimens with the unquestionable improvement of the outcome of the transplanted patients. Background: Consolidation therapy has improved the outcome of newly diagnosed PCNSL patients. Whole-brain radiotherapy (WBRT) was the first consolidation strategy used and represented the gold standard for many years, but at the expense of a high risk of neurotoxicity. Thus, alternative strategies are being investigated in order to improve disease outcomes and to spare the neurocognitive side effects due to WBRT. Methods: We reviewed published studies on PCNSL patients treated with HDC/ASCT, focusing on the efficacy and safety of the conditioning regimens. Prospective and retrospective studies, published in the English language from 1992 to 2022, in high-quality international journals were identified in PubMed. Results: Consolidation with HDC containing highly CNS-penetrating agents (thiotepa, busulfan or BCNU) followed by ASCT provided long-term disease control and survival in PCNSL patients. Two prospective randomized studies, comparing HDC/ASCT versus WBRT, reported similar progression-free survival (PFS) and similar results on the decline in neurocognitive functions in a substantial proportion of patients after WBRT but not after HDC-ASCT. A recent randomized study comparing HDC/ASCT versus non-myeloablative consolidation reported a longer PFS in transplanted patients. Conclusion: ASCT conditioned with regimens, including highly CNS-penetrating agents, represents, to date, the best choice among the available consolidation strategies for fit newly diagnosed PCNSL patients.
C1 [Steffanoni, Sara] Valduce Hosp, Dept Med, Div Hematol, I-22100 Como, Italy.
   [Calimeri, Teresa; Foppoli, Marco; Ferreri, Andres J. M.] IRCCS San Raffaele Sci Inst, Lymphoma Unit, I-20132 Milan, Italy.
   [Marktel, Sarah; Nitti, Rosamaria] IRCCS San Raffaele Sci Inst, Hematol & BMT Unit, I-20132 Milan, Italy.
C3 Vita-Salute San Raffaele University; IRCCS Ospedale San Raffaele;
   Vita-Salute San Raffaele University; IRCCS Ospedale San Raffaele
RP Steffanoni, S (corresponding author), Valduce Hosp, Dept Med, Div Hematol, I-22100 Como, Italy.
EM sara.steffanoni@gmail.com
OI Calimeri, Teresa/0000-0003-0833-4761; Nitti,
   Rosamaria/0000-0002-7161-6270; SARA, STEFFANONI/0000-0002-6314-0241
CR Abrey LE, 2003, J CLIN ONCOL, V21, P4151, DOI 10.1200/JCO.2003.05.024
   Abrey LE, 2000, J CLIN ONCOL, V18, P3144, DOI 10.1200/JCO.2000.18.17.3144
   Alimohamed N, 2012, LEUKEMIA LYMPHOMA, V53, P862, DOI 10.3109/10428194.2011.633250
   Alnahhas I, 2019, CL LYMPH MYELOM LEUK, V19, pE129, DOI 10.1016/j.clml.2018.11.018
   Batchelor T, 2020, J CLIN ONCOL, V38
   Berber I, 2015, INT J CLIN EXP MED, V8, P16308
   Bessell EM, 2002, J CLIN ONCOL, V20, P231, DOI 10.1200/JCO.20.1.231
   Birsen R, 2018, HAEMATOLOGICA, V103, pE296, DOI 10.3324/haematol.2017.185843
   Bonm AV, 2021, J NEURO-ONCOL, V151, P193, DOI 10.1007/s11060-020-03648-9
   Brevet M, 2005, EUR J HAEMATOL, V75, P288, DOI 10.1111/j.1600-0609.2005.00508.x
   Calimeriy T, 2021, ESMO OPEN, V6, DOI 10.1016/j.esmoop.2021.100213
   Chen YB, 2015, CANCER-AM CANCER SOC, V121, P226, DOI 10.1002/cncr.29023
   Cheng G, 2003, BONE MARROW TRANSPL, V31, P679, DOI 10.1038/sj.bmt.1703917
   Choi MK, 2013, INT J HEMATOL, V98, P346, DOI 10.1007/s12185-013-1403-z
   Colombat P, 2006, BONE MARROW TRANSPL, V38, P417, DOI 10.1038/sj.bmt.1705452
   Copelan EA, 2000, BONE MARROW TRANSPL, V25, P1243, DOI 10.1038/sj.bmt.1702433
   Correa DD, 2019, J NEURO-ONCOL, V144, P553, DOI 10.1007/s11060-019-03257-1
   Correa DD, 2012, NEURO-ONCOLOGY, V14, P101, DOI 10.1093/neuonc/nor186
   Cote GM, 2012, BIOL BLOOD MARROW TR, V18, P76, DOI 10.1016/j.bbmt.2011.07.006
   Crump M, 2017, BLOOD, V130, P1800, DOI 10.1182/blood-2017-03-769620
   Ferreri AJM, 2022, LEUKEMIA, V36, P1870, DOI 10.1038/s41375-022-01582-5
   Ferreri AJM, 2017, LANCET HAEMATOL, V4, pE510, DOI 10.1016/S2352-3026(17)30174-6
   Fox CP, 2019, BRIT J HAEMATOL, V184, P348, DOI 10.1111/bjh.15661
   Gisselbrecht C, 2010, J CLIN ONCOL, V28, P4184, DOI 10.1200/JCO.2010.28.1618
   Han LN, 2006, INT J HEMATOL, V84, P174, DOI 10.1532/IJH97.06023
   Houillier C, 2022, J CLIN ONCOL, V40, P3692, DOI 10.1200/JCO.22.00491
   Houillier C, 2020, NEUROLOGY, V94, pE1027, DOI 10.1212/WNL.0000000000008900
   Houillier C, 2019, J CLIN ONCOL, V37, P823, DOI 10.1200/JCO.18.00306
   Illerhaus G, 2022, BLOOD, V140, P10, DOI 10.1182/blood-2022-171733
   Illerhaus G, 2006, J CLIN ONCOL, V24, P3865, DOI 10.1200/JCO.2006.06.2117
   Kaji FA, 2021, BRIT J HAEMATOL, V195, P561, DOI 10.1111/bjh.17747
   Kasenda B, 2015, ANN ONCOL, V26, P608, DOI 10.1093/annonc/mdv002
   Kim JG, 2007, BONE MARROW TRANSPL, V40, P919, DOI 10.1038/sj.bmt.1705841
   Makale MT, 2017, NAT REV NEUROL, V13, P52, DOI 10.1038/nrneurol.2016.185
   Miller TP, 1998, NEW ENGL J MED, V339, P21, DOI 10.1056/NEJM199807023390104
   Miyao K, 2014, INT J HEMATOL, V100, P152, DOI 10.1007/s12185-014-1608-9
   Montemurro M, 2007, ANN ONCOL, V18, P665, DOI 10.1093/annonc/mdl458
   National Comprehensive Cancer Network Guidelines, PRIMARY CNS LYMPHOMA
   O'Neill A, 2015, BONE MARROW TRANSPL, V50, P999, DOI 10.1038/bmt.2015.18
   Omuro A, 2015, BLOOD, V125, P1403, DOI 10.1182/blood-2014-10-604561
   Partanen A, 2021, J HEMATOL, V10, P246, DOI 10.14740/jh939
   Pazzaglia S, 2020, CANCERS, V12, DOI 10.3390/cancers12010146
   PHILIP T, 1995, NEW ENGL J MED, V333, P1540, DOI 10.1056/NEJM199512073332305
   Pulczynski EJ, 2015, HAEMATOLOGICA, V100, P534, DOI 10.3324/haematol.2014.108472
   Rubenstein JL, 2013, J CLIN ONCOL, V31, P3061, DOI 10.1200/JCO.2012.46.9957
   Schenone L, 2022, BONE MARROW TRANSPL, V57, P966, DOI 10.1038/s41409-022-01648-z
   Schorb E, 2020, BLOOD ADV, V4, P3378, DOI 10.1182/bloodadvances.2020002064
   Schorb E, 2020, BRIT J HAEMATOL, V189, P879, DOI 10.1111/bjh.16451
   Sieg N, 2021, EUR J HAEMATOL, V107, P202, DOI 10.1111/ejh.13639
   Soussain C, 2001, J CLIN ONCOL, V19, P742, DOI 10.1200/JCO.2001.19.3.742
   Soussain C, 2008, J CLIN ONCOL, V26, P2512, DOI 10.1200/JCO.2007.13.5533
   Soussain C, 2012, HAEMATOL-HEMATOL J, V97, P1751, DOI 10.3324/haematol.2011.060434
   Sureda A, 2005, ANN ONCOL, V16, P625, DOI 10.1093/annonc/mdi119
   Swerdlow SH., 2008, WHO CLASSIFICATION T
   Swerdlow SH, 2017, WHO Classification of Tumours of Haematopoietic and Lymphoid Tissues, V2
   Tilly H, 2015, ANN ONCOL, V26, pV116, DOI 10.1093/annonc/mdv304
   Tsai PF, 2015, RADIAT ONCOL, V10, DOI 10.1186/s13014-015-0562-x
   Turnquist C, 2020, NEURO-ONCOL ADV, V2, DOI 10.1093/noajnl/vdaa057
   van der Meulen M, 2018, LANCET ONCOL, V19, pE407, DOI 10.1016/S1470-2045(18)30356-5
   Vose JM, 2013, J CLIN ONCOL, V31, P1662, DOI 10.1200/JCO.2012.45.9453
   Welch MR, 2015, LEUKEMIA LYMPHOMA, V56, P361, DOI 10.3109/10428194.2014.916800
   WIEBE VJ, 1992, CRIT REV ONCOL HEMAT, V13, P241, DOI 10.1016/1040-8428(92)90092-5
   Wolf T, 2014, INFECTION, V42, P445, DOI 10.1007/s15010-013-0579-8
   Wullenkord R, 2021, ANN HEMATOL, V100, P2733, DOI 10.1007/s00277-021-04650-5
   Yamamoto K., 2006, RINSHO KETUEKI, V9, P1022
   Yoon DH, 2011, BONE MARROW TRANSPL, V46, P105, DOI 10.1038/bmt.2010.71
NR 66
TC 2
Z9 2
U1 0
U2 2
PU MDPI
PI BASEL
PA ST ALBAN-ANLAGE 66, CH-4052 BASEL, SWITZERLAND
EI 2072-6694
J9 CANCERS
JI Cancers
PD JAN
PY 2023
VL 15
IS 2
AR 526
DI 10.3390/cancers15020526
PG 15
WC Oncology
WE Science Citation Index Expanded (SCI-EXPANDED)
SC Oncology
GA 7X9NX
UT WOS:000914520800001
PM 36672475
OA Green Published, gold
DA 2024-06-03
ER

PT J
AU Zhao, JR
   Zhang, W
   Zhou, DB
AF Zhao, Jinrong
   Zhang, Wei
   Zhou, Daobin
TI Primary extranodal diffuse large B-cell lymphoma in the rituximab era: a
   single center, retrospective analysis
SO HEMATOLOGY
LA English
DT Article
DE Extranodal; clinical characteristics; survival; PCNSL; DLBCL
ID NON-HODGKINS-LYMPHOMA; CENTRAL-NERVOUS-SYSTEM; INTERNATIONAL PROGNOSTIC
   INDEX; CLINICAL-FEATURES; CLINICOPATHOLOGICAL FEATURES;
   GASTROINTESTINAL-TRACT; ELDERLY-PATIENTS; SCORING SYSTEM; PHASE-II;
   SITES
AB Objectives To analyse the clinical characteristics and therapeutic response of Chinese patients with primary extranodal diffuse large B-cell lymphoma DLBCL (PE-DLBCL). Methods We analysed the clinical features and outcomes of 197 patients who were newly diagnosed with PE-DLBCL between January 2015 and December 2020. Results The gastrointestinal tract showed the highest rate of involvement (34%), followed by the central nervous system (CNS) and intraocular system (31.5%). The 3-year overall survival (OS) rate was 81% for the entire group and 79% for those with CNS and vitreoretinal involvement. Ann Arbour stage, lactate dehydrogenase level, International Prognostic Index > 2, and complete remission (CR) were significantly related to the survival of patients with PE-DLBCL. The lack of CR was the only independent adverse prognostic factor for OS. Conclusion The clinical outcomes of patients with PE-DLBCL at our centre were encouraging, especially for patients with CNS and vitreoretinal involvement.
C1 [Zhao, Jinrong; Zhang, Wei; Zhou, Daobin] Chinese Acad Med Sci, Peking Union Med Coll, Peking Union Med Coll Hosp, Dept Hematol, Beijing, Peoples R China.
C3 Chinese Academy of Medical Sciences - Peking Union Medical College;
   Peking Union Medical College Hospital; Peking Union Medical College
RP Zhang, W (corresponding author), Chinese Acad Med Sci, Peking Union Med Coll, Peking Union Med Coll Hosp, Dept Hematol, Beijing, Peoples R China.
EM vv1223@vip.sina.com
RI LIU, HUI/JPX-8014-2023; chen, chen/JGD-3057-2023; wang,
   mengyi/KEI-9461-2024; li, jing/KHY-5337-2024; sheng, chen/JEO-8801-2023;
   li, bo/JJC-2664-2023; chen, si/JPK-4258-2023; shi, chen/KEH-8339-2024;
   wu, p/JDW-5015-2023
CR AlShemmari SH, 2008, HEMATOLOGY, V13, P163, DOI 10.1179/102453308X316149
   Candelaria M, 2019, REV INVEST CLIN, V71, P349, DOI [10.24875/ric.19003027, 10.24875/RIC.19003027]
   CARBONE PP, 1971, CANCER RES, V31, P1860
   Castillo JJ, 2014, AM J HEMATOL, V89, P310, DOI 10.1002/ajh.23638
   Chan WC, 1997, BLOOD, V89, P3909
   Cheson BD, 2007, J CLIN ONCOL, V25, P579, DOI 10.1200/JCO.2006.09.2403
   Cheson BD, 2014, J CLIN ONCOL, V32, P3059, DOI 10.1200/JCO.2013.54.8800
   Coiffier B, 2002, NEW ENGL J MED, V346, P235, DOI 10.1056/NEJMoa011795
   Cortelazzo S, 1999, ANN ONCOL, V10, P1433, DOI 10.1023/A:1008351427601
   DAMORE F, 1991, EUR J CANCER, V27, P1201, DOI 10.1016/0277-5379(91)90081-N
   DAMORE F, 1994, J CLIN ONCOL, V12, P1673, DOI 10.1200/JCO.1994.12.8.1673
   DAWSON IMP, 1961, BRIT J SURG, V49, P80, DOI 10.1002/bjs.18004921319
   Derringer GA, 2000, AM J SURG PATHOL, V24, P623, DOI 10.1097/00000478-200005000-00001
   Economopoulos T, 1996, LEUKEMIA LYMPHOMA, V21, P131, DOI 10.3109/10428199609067590
   Ferreri AJM, 2003, J CLIN ONCOL, V21, P266, DOI 10.1200/JCO.2003.09.139
   Ferreri AJM, 2007, CRIT REV ONCOL HEMAT, V63, P65, DOI 10.1016/j.critrevonc.2007.01.003
   Feugier P, 2005, J CLIN ONCOL, V23, P4117, DOI 10.1200/JCO.2005.09.131
   Gao F, 2021, MED SCI MONITOR, V27, DOI 10.12659/MSM.929898
   Ge Z, 2016, WORLD J SURG ONCOL, V14, DOI 10.1186/s12957-016-0821-9
   Ghesquieres H, 2019, ANN ONCOL, V30, P621, DOI 10.1093/annonc/mdz032
   Grommes C, 2019, BLOOD, V133, P436, DOI 10.1182/blood-2018-09-875732
   Hernandez-Ilizaliturri FJ, 2005, CLIN CANCER RES, V11, P5984, DOI 10.1158/1078-0432.CCR-05-0577
   Hernandez-Ilizaliturri FJ, 2011, CANCER-AM CANCER SOC, V117, P5058, DOI 10.1002/cncr.26135
   Huan YM, 2017, MEDICINE, V96, DOI 10.1097/MD.0000000000006603
   Huang JJ, 2010, BMC CANCER, V10, DOI 10.1186/1471-2407-10-358
   Hwang HS, 2016, ANN HEMATOL, V95, P1249, DOI 10.1007/s00277-016-2689-8
   Hwang HS, 2014, J KOREAN MED SCI, V29, P53, DOI 10.3346/jkms.2014.29.1.53
   Jahnke K, 2006, J NEURO-ONCOL, V80, P159, DOI 10.1007/s11060-006-9165-6
   Koukourakis G, 2010, CLIN TRANSL ONCOL, V12, P321, DOI 10.1007/s12094-010-0513-9
   Kridel R, 2011, LANCET ONCOL, V12, P1258, DOI 10.1016/S1470-2045(11)70140-1
   Krol ADG, 2003, ANN ONCOL, V14, P131, DOI 10.1093/annonc/mdg004
   Labak CM, 2019, WORLD NEUROSURG, V126, pE1436, DOI 10.1016/j.wneu.2019.02.252
   Lal A, 2008, ASIAN PAC J CANCER P, V9, P453
   LEWIN KJ, 1978, CANCER-AM CANCER SOC, V42, P693, DOI 10.1002/1097-0142(197808)42:2<693::AID-CNCR2820420241>3.0.CO;2-J
   Lightner AL, 2016, J GASTROINTEST SURG, V20, P827, DOI 10.1007/s11605-015-3052-4
   Lu CS, 2015, LEUKEMIA LYMPHOMA, V56, P2047, DOI 10.3109/10428194.2014.982636
   Matikas A, 2013, ACTA HAEMATOL-BASEL, V130, P291, DOI 10.1159/000351051
   Mok TS, 1998, CANCER, V82, P2439, DOI 10.1002/(SICI)1097-0142(19980615)82:12<2439::AID-CNCR19>3.0.CO;2-Q
   Moller MB, 2004, BRIT J HAEMATOL, V124, P151, DOI 10.1046/j.1365-2141.2003.04749.x
   Nayak L, 2017, BLOOD, V129, P3071, DOI 10.1182/blood-2017-01-764209
   Noble VV, 2019, CUREUS J MED SCIENCE, V11, DOI 10.7759/cureus.4088
   Ouyang TH, 2020, WORLD NEUROSURG, V139, pE508, DOI 10.1016/j.wneu.2020.04.049
   Polyatskin I. L., 2019, Arkhiv Patologii, V81, P59, DOI 10.17116/patol20198103159
   REDDY S, 1980, CANCER-AM CANCER SOC, V46, P1925, DOI 10.1002/1097-0142(19801101)46:9<1925::AID-CNCR2820460906>3.0.CO;2-4
   Shen HR, 2018, ONCOL LETT, V16, P1602, DOI 10.3892/ol.2018.8803
   Shi YK, 2019, CHINESE J CANCER RES, V31, P152, DOI 10.21147/j.issn.1000-9604.2019.01.10
   SHIPP MA, 1993, NEW ENGL J MED, V329, P987, DOI 10.1056/nejm199309303291402
   Takahashi H, 2012, CANCER-AM CANCER SOC, V118, P4166, DOI 10.1002/cncr.27381
   Vitolo U, 2011, J CLIN ONCOL, V29, P2766, DOI 10.1200/JCO.2010.31.4187
   Wang W, 2020, AM J HEMATOL, V95, pE80, DOI 10.1002/ajh.25723
   Wang YG, 2016, MEDICINE, V95, DOI 10.1097/MD.0000000000004250
   Wilson WH, 2002, BLOOD, V99, P2685, DOI 10.1182/blood.V99.8.2685
   Xu HT, 2019, ONCOL LETT, V17, P3113, DOI 10.3892/ol.2019.9953
   Yin XJ, 2019, FRONT ONCOL, V9, DOI 10.3389/fonc.2019.01198
   Yun J, 2010, LEUKEMIA RES, V34, P1175, DOI 10.1016/j.leukres.2010.02.010
   Yun J, 2010, ACTA HAEMATOL-BASEL, V123, P48, DOI 10.1159/000262291
   Zhang Y, 2021, FRONT ONCOL, V11, DOI 10.3389/fonc.2021.701507
   Zucca E, 1999, ANN ONCOL, V10, P1023, DOI 10.1023/A:1008313229892
   Zucca E, 1997, ANN ONCOL, V8, P727, DOI 10.1023/A:1008282818705
NR 59
TC 2
Z9 2
U1 2
U2 12
PU TAYLOR & FRANCIS LTD
PI ABINGDON
PA 2-4 PARK SQUARE, MILTON PARK, ABINGDON OR14 4RN, OXON, ENGLAND
SN 1024-5332
EI 1607-8454
J9 HEMATOLOGY
JI Hematology
PD DEC 31
PY 2022
VL 27
IS 1
BP 757
EP 764
DI 10.1080/16078454.2022.2091197
PG 8
WC Hematology
WE Science Citation Index Expanded (SCI-EXPANDED)
SC Hematology
GA 2K8ST
UT WOS:000816599800001
PM 35754389
OA Green Submitted, gold
DA 2024-06-03
ER

PT J
AU Gurusamy, VM
   Divakar, SR
   Chandramouli, SH
   Kunheri, B
   Al-Abdulla, HH
   Shaikh, G
   Apsani, RC
   Poolakundan, MR
   Caparrotti, P
   Hammoud, RW
   Al-Hammadi, N
AF Gurusamy, Venkada Manickam
   Divakar, Saju Raveendran
   Chandramouli, Suparna Halsnad
   Kunheri, Beena
   Al-Abdulla, Hissa Hussain
   Shaikh, Ghazia
   Apsani, Rajiv Chaudary
   Poolakundan, Mohamed Riyaz
   Caparrotti, Palmira
   Hammoud, Rabih Wafiq
   Al-Hammadi, Noora
TI The role of radiotherapy in newly diagnosed primary CNS lymphoma: A
   descriptive review and a pragmatic approach to clinical practice
SO CLINICAL AND TRANSLATIONAL RADIATION ONCOLOGY
LA English
DT Review
DE Radiotherapy; PCNSL; Chemotherapy; Stem cell transplantation; Low-dose
   radiotherapy
ID NERVOUS-SYSTEM LYMPHOMA; WHOLE-BRAIN RADIOTHERAPY; HIGH-DOSE
   METHOTREXATE; STEM-CELL TRANSPLANTATION; QUALITY-OF-LIFE;
   TERM-FOLLOW-UP; RADIATION-THERAPY; PHASE-II; IMMUNOCOMPETENT PATIENTS;
   CHEMOTHERAPY
AB Earlier, prior to the development of effective systemic therapy, monotherapy with whole-brain radiotherapy (WBRT) was widely used to treat primary central nervous system lymphoma (PCNSL). Recently, chemotherapy, especially with high dose methotrexate (HDMTX), has largely replaced WBRT as upfront treatment, and the most accepted standard of care is induction with a combination drug therapy followed by consolidation therapy with either autologous stem-cell transplantation (ASCT) or radiation. Whilst WBRT is an effective component of treatment, it is occasionally associated with risk of permanent, irreversible neurotoxicity when doses of more than 30 Gy are used. Hence, there has been a strong focus on the optimization of radiotherapy (RT) which in-cludes dose reduction in the consolidation phase. In this comprehensive review, we have summarized the progress on clinical results and evidence considering the role and use of radiation including combined treatment modalities, low-dose radiotherapy, and neurotoxicity. Finally, we present a practical approach to low-dose WBRT and boosting higher doses to the gross tumor that can be integrated into clinical practice.
C1 [Gurusamy, Venkada Manickam; Divakar, Saju Raveendran; Chandramouli, Suparna Halsnad; Kunheri, Beena; Al-Abdulla, Hissa Hussain; Shaikh, Ghazia; Apsani, Rajiv Chaudary; Poolakundan, Mohamed Riyaz; Caparrotti, Palmira; Hammoud, Rabih Wafiq; Al-Hammadi, Noora] Hamad Med Corp, Natl Ctr Canc Care & Res NCCCR, Dept Radiat Oncol, Doha, Qatar.
C3 Hamad Medical Corporation
RP Gurusamy, VM (corresponding author), Hamad Med Corp, Natl Ctr Canc Care & Res NCCCR, Dept Radiat Oncol, Doha, Qatar.
EM vgurusamy@hamad.qa
CR Abrey LE, 2006, J CLIN ONCOL, V24, P5711, DOI 10.1200/JCO.2006.08.2941
   Abrey LE, 2000, J CLIN ONCOL, V18, P3144, DOI 10.1200/JCO.2000.18.17.3144
   Adhikari N, 2018, J NEURO-ONCOL, V139, P153, DOI 10.1007/s11060-018-2856-y
   Alvarez-Pinzon AM, 2021, CLIN NEUROL NEUROSUR, V201, DOI 10.1016/j.clineuro.2020.106457
   Bessell EM, 2002, J CLIN ONCOL, V20, P231, DOI 10.1200/JCO.20.1.231
   Bromberg JEC, 2019, LANCET ONCOL, V20, P216, DOI 10.1016/S1470-2045(18)30747-2
   Brown PD, 2020, J CLIN ONCOL, V38, P1019, DOI 10.1200/JCO.19.02767
   Calimeriy T, 2021, ESMO OPEN, V6, DOI 10.1016/j.esmoop.2021.100213
   Chalise L, 2017, ANTICANCER RES, V37, P5215, DOI 10.21873/anticanres.11945
   Chanswangphuwana C, 2018, HEMATOLOGY, V23, P385, DOI 10.1080/10245332.2017.1418610
   DeAngelis LM, 2014, NEURO-ONCOLOGY, V16, P1032, DOI [10.1093/neuonc/nou122, 10.1093/neuonc/nou135]
   DeAngelis LM, 2002, J CLIN ONCOL, V20, P4643, DOI 10.1200/JCO.2002.11.013
   Ferreri AJM, 2002, NEUROLOGY, V58, P1513, DOI 10.1212/WNL.58.10.1513
   Ferreri AJM, 2022, LEUKEMIA, V36, P1870, DOI 10.1038/s41375-022-01582-5
   Ferreri AJM, 2009, LANCET, V374, P1512, DOI 10.1016/S0140-6736(09)61416-1
   Ferreri AJM, 2011, INT J RADIAT ONCOL, V80, P169, DOI 10.1016/j.ijrobp.2010.01.066
   Gavrilovic IT, 2006, J CLIN ONCOL, V24, P4570, DOI 10.1200/JCO.2006.06.6910
   Ghesquières H, 2010, ANN ONCOL, V21, P842, DOI 10.1093/annonc/mdp529
   Glass J, 2016, J CLIN ONCOL, V34, P1620, DOI 10.1200/JCO.2015.64.8634
   Grimm KE, 2019, ANN DIAGN PATHOL, V38, P6, DOI 10.1016/j.anndiagpath.2018.09.014
   Harder H, 2004, NEUROLOGY, V62, P544, DOI 10.1212/WNL.62.4.544
   Herrlinger U, 2017, J CANCER RES CLIN, V143, P1815, DOI 10.1007/s00432-017-2423-5
   Hoang-Xuan K, 2022, NEURO-ONCOLOGY
   Hoang-Xuan K, 2015, LANCET ONCOL, V16, pE322, DOI 10.1016/S1470-2045(15)00076-5
   Hohaus S, 2009, MEDITERR J HEMATOL I, V1
   Houillier C, 2022, J CLIN ONCOL, V40, P3692, DOI 10.1200/JCO.22.00491
   Houillier C, 2020, NEUROLOGY, V94, pE1027, DOI 10.1212/WNL.0000000000008900
   Illerhaus G, 2006, J CLIN ONCOL, V24, P3865, DOI 10.1200/JCO.2006.06.2117
   Iwabuchi M, 2016, J RADIAT RES, V57, P164, DOI 10.1093/jrr/rrv085
   Kim N, 2021, J NEURO-ONCOL, V154, P207, DOI 10.1007/s11060-021-03815-6
   Kobayashi H, 2019, J CHEMOTHERAPY, V31, P35, DOI 10.1080/1120009X.2018.1546984
   Koh HK, 2017, J NEURO-ONCOL, V135, P629, DOI 10.1007/s11060-017-2616-4
   Korfel A, 2015, NEUROLOGY, V84, P1242, DOI 10.1212/WNL.0000000000001395
   Kwak YK, 2017, ONCOTARGET, V8, P106858, DOI 10.18632/oncotarget.22427
   Laack NN, 2006, INT J RADIAT ONCOL, V65, P1429, DOI 10.1016/j.ijrobp.2006.03.061
   Lee TH, 2020, RADIAT ONCOL J, V38, P35, DOI 10.3857/roj.2020.00052
   Mishima K, 2020, J CLIN ONCOL, V38
   Montemurro M, 2007, ANN ONCOL, V18, P665, DOI 10.1093/annonc/mdl458
   Morris PG, 2013, J CLIN ONCOL, V31, P3971, DOI 10.1200/JCO.2013.50.4910
   Nakasu Y, 2016, SPRINGERPLUS, V5, DOI 10.1186/s40064-016-1954-6
   NELSON DF, 1992, INT J RADIAT ONCOL, V23, P9, DOI 10.1016/0360-3016(92)90538-S
   Nguyen PL, 2005, J CLIN ONCOL, V23, P1507, DOI 10.1200/JCO.2005.01.161
   O'Brien P, 2000, J CLIN ONCOL, V18, P519, DOI 10.1200/JCO.2000.18.3.519
   Omuro AMP, 2005, ARCH NEUROL-CHICAGO, V62, P1595, DOI 10.1001/archneur.62.10.1595
   Omuro AMP, 2020, J CLIN ONCOL, V38
   Park JS, 2017, JPN J CLIN ONCOL, V47, P995, DOI 10.1093/jjco/hyx120
   Piriyakhuntorn P, 2021, INT J CLIN ONCOL, V26, P1805, DOI 10.1007/s10147-021-01982-0
   Poortmans PMP, 2003, J CLIN ONCOL, V21, P4483, DOI 10.1200/JCO.2003.03.108
   Pöttgen C, 2003, STRAHLENTHER ONKOL, V179, P626, DOI 10.1007/s00066-003-1083-3
   Shah GD, 2007, J CLIN ONCOL, V25, P4730, DOI 10.1200/JCO.2007.12.5062
   Song J, 2020, SUPPORT CARE CANCER, V28, P5363, DOI 10.1007/s00520-020-05376-2
   Tommy S, 2018, ADV RADIAT ONCOL, V3, P639, DOI 10.1016/j.adro.2018.07.001
   van der Meulen M, 2017, LEUKEMIA, V31, P1822, DOI 10.1038/leu.2017.128
   van der Meulen M, 2021, NEURO-ONCOLOGY, V23, P1315, DOI 10.1093/neuonc/noab021
   van der Meulen M, 2018, LANCET ONCOL, V19, pE407, DOI 10.1016/S1470-2045(18)30356-5
   Villano JL, 2011, BRIT J CANCER, V105, P1414, DOI 10.1038/bjc.2011.357
   Wang Y, 2013, NEUROL INDIA, V61, P260, DOI 10.4103/0028-3886.115065
   Wilke C, 2018, NEURO-ONCOLOGY, V20, P597, DOI 10.1093/neuonc/nox195
   Wu JJ, 2018, J NEURO-ONCOL, V140, P427, DOI 10.1007/s11060-018-2970-x
NR 59
TC 2
Z9 2
U1 0
U2 0
PU ELSEVIER IRELAND LTD
PI CLARE
PA ELSEVIER HOUSE, BROOKVALE PLAZA, EAST PARK SHANNON, CO, CLARE, 00000,
   IRELAND
EI 2405-6308
J9 CLIN TRANSL RAD ONCO
JI Clin. Transl. Radiat. Oncol.
PD MAR
PY 2023
VL 39
AR 100559
DI 10.1016/j.ctro.2022.12.002
EA DEC 2022
PG 8
WC Oncology; Radiology, Nuclear Medicine & Medical Imaging
WE Science Citation Index Expanded (SCI-EXPANDED)
SC Oncology; Radiology, Nuclear Medicine & Medical Imaging
GA G8ZW6
UT WOS:000991982800001
PM 36590826
OA Green Published
DA 2024-06-03
ER

PT J
AU Hernández-Verdin, I
   Morales-Martínez, A
   Hoang-Xuan, K
   Alentorn, A
AF Hernandez-Verdin, Isaias
   Morales-Martinez, Andrea
   Hoang-Xuan, Khe
   Alentorn, Agusti
TI Primary central nervous system lymphoma: advances in its pathogenesis,
   molecular markers and targeted therapies
SO CURRENT OPINION IN NEUROLOGY
LA English
DT Review
DE molecular subtypes; primary central nervous system lymphoma; tumor
   microenvironment
ID PRIMARY CNS LYMPHOMA; B-CELL LYMPHOMA; INCREASING INCIDENCE;
   CLINICAL-EXPERIENCE; ELDERLY-PATIENTS; TYROSINE KINASE; PHASE-II;
   SURVIVAL; EXPRESSION; FEATURES
AB Purpose of reviewPrimary central nervous system lymphoma (PCNSL) is a rare subtype of diffuse large B-cell lymphoma (DLBCL) located in the CNS with a less favorable prognosis. Recent information addressing the disease molecular heterogeneity is paving the way for tailored treatment strategies. This article reviews current work on the pathogenesis of the disease, potential biomarkers, and treatments.Recent findingsPrevious molecular classifications of PCNSL, built on DLBCL heterogeneity, did not properly address its intrinsic variability. Recent evidence has shown the existence of four different molecular PCNSL subtypes with associated multiomic characteristics, including prognostic relevance. Several studies have identified the tumor microenvironment (TME) as a driving prognostic factor in PCNSL. Therapy efforts continue mainly into targeting either the NF-kappa beta (nuclear factor kappa-light-chain enhancer of activated B cells) pathway or modulating the TME through immunomodulatory drugs (lenalidomide) or immunotherapy (antiprogrammed cell death 1/programmed cell death 1 ligand 1).Despite the increasing understanding of PCNSL pathogenesis with recent studies, future efforts are still needed to yield diagnostic biomarkers to detect either PCNSL or its molecular subtypes and hence ease routine clinical use.
C1 [Hernandez-Verdin, Isaias; Hoang-Xuan, Khe; Alentorn, Agusti] Sorbonne Univ, Inst Cerveau Paris Brain Inst ICM, CNRS, INSERM, Paris, France.
   [Morales-Martinez, Andrea; Hoang-Xuan, Khe; Alentorn, Agusti] Sorbonne Univ, Grp Hosp Pitie Salpetriere Charles Foix, Dept Neurol 2, AP HP, Paris, France.
C3 Centre National de la Recherche Scientifique (CNRS); Sorbonne
   Universite; Institut National de la Sante et de la Recherche Medicale
   (Inserm); Sorbonne Universite; Assistance Publique Hopitaux Paris
   (APHP); Hopital Universitaire Charles-Foix - APHP; Hopital Universitaire
   Pitie-Salpetriere - APHP
RP Alentorn, A (corresponding author), Grp Hosp Pitie Salpetriere, Dept Neurol 2, Mazarin, F-75013 Paris, France.
EM agusti.alentorn@icm-institute.org
OI Hoang Xuan, Khe/0000-0003-4072-1999
FU Investissements d'avenir of the SiRIC CURAMUS [INCa-DGOS-Inserm_12560];
   program investissements d'avenir' [ANR-10-IAIHU-06]; PRT-K/INC a grant
   [2017-1-RT-04,BETPSY]; French National Research Agency, as part of the
   second Investissementsd'Avenir' program [ANR-18-RHUS-0012]; RAM
   foundation; ARTC foundation; Bristol Myers Squibb (BMS) [RDON06618]
FX This work was in part supported by a grant from Investissements d'avenir
   and by the grant INCa-DGOS-Inserm_12560 of the SiRIC CURAMUS, the
   program investissements d'avenir' ANR-10-IAIHU-06, PRT-K/INC a grant
   LOC-model reference 2017-1-RT-04,BETPSY project, overseen by the French
   National Research Agency, as part of the second Investissementsd'Avenir'
   program (Grant No. ANR-18-RHUS-0012),RAM foundation, ARTC foundation, an
   unrestrictedgrant from Bristol Myers Squibb (BMS): RDON06618.
CR Alame M, 2021, THERANOSTICS, V11, P3565, DOI 10.7150/thno.54343
   Alcantara M, 2022, BLOOD, V139, P792, DOI 10.1182/blood.2021012932
   Bromberg JEC, 2019, LANCET ONCOL, V20, P216, DOI 10.1016/S1470-2045(18)30747-2
   Bruno A, 2014, ONCOTARGET, V5, P5065, DOI 10.18632/oncotarget.2080
   Cambruzzi E, 2020, WORLD NEUROSURG, V134, P215, DOI 10.1016/j.wneu.2019.09.158
   Chapuy B, 2018, NAT MED, V24, P679, DOI 10.1038/s41591-018-0016-8
   Chapuy B, 2016, BLOOD, V127, P869, DOI 10.1182/blood-2015-10-673236
   Cho H, 2017, ANN HEMATOL, V96, P1163, DOI 10.1007/s00277-017-3014-x
   Cho I, 2020, BMC CANCER, V20, DOI 10.1186/s12885-020-6612-2
   Deckert M, 2011, LEUKEMIA, V25, P1797, DOI 10.1038/leu.2011.169
   Deckert M., 2021, WHO Classification of Tumours, Central Nervous System Tumours, the WHO Classification of Tumours Editorial Board, V5th ed., P351
   Deckert M, 2014, ACTA NEUROPATHOL, V127, P175, DOI 10.1007/s00401-013-1202-x
   Eloranta S, 2018, EUR J HAEMATOL, V100, P61, DOI 10.1111/ejh.12980
   Farrall AL, 2021, CANCERS, V13, DOI 10.3390/cancers13030403
   Ferreri AJM, 2021, BRIT J HAEMATOL, V193, P497, DOI 10.1111/bjh.17357
   Four M, 2017, HEMATOL ONCOL, V35, P487, DOI 10.1002/hon.2375
   Fukumura K, 2016, ACTA NEUROPATHOL, V131, P865, DOI 10.1007/s00401-016-1536-2
   Gandhi MK, 2021, BLOOD, V137, P1468, DOI 10.1182/blood.2020008520
   Grommes C, 2017, CANCER DISCOV, V7, P1018, DOI 10.1158/2159-8290.CD-17-0613
   Haldorsen IS, 2007, CANCER, V110, P1803, DOI 10.1002/cncr.22989
   Hernandez-Verdin I, 2022, PREPRINT
   Ho KG, 2019, CURR OPIN NEUROL, V32, P886, DOI 10.1097/WCO.0000000000000759
   Hoang-Xuan K, 2020, BLOOD, V136, DOI 10.1182/blood-2020-141773
   Hoang-Xuan K, 2015, LANCET ONCOL, V16, pE322, DOI 10.1016/S1470-2045(15)00076-5
   Horvat M, 2018, ONCOL LETT, V15, P3602, DOI 10.3892/ol.2018.7774
   Houillier C, 2021, NEUROLOGY, V97, P628, DOI 10.1212/WNL.0000000000012515
   Houillier C, 2020, NEUROLOGY, V94, pE1027, DOI 10.1212/WNL.0000000000008900
   Jahnke K, 2006, J NEURO-ONCOL, V80, P159, DOI 10.1007/s11060-006-9165-6
   Kim HG, 2022, CANCER RES TREAT, V54, P690, DOI 10.4143/crt.2021.1121
   Kim S, 2019, ONCOIMMUNOLOGY, V8, DOI 10.1080/2162402X.2019.1626653
   Komohara Y, 2011, J CLIN EXP HEMATOP, V51, P93, DOI 10.3960/jslrt.51.93
   Kumari N, 2009, J POSTGRAD MED, V55, P247, DOI 10.4103/0022-3859.58926
   Kurtz DM, 2021, NAT BIOTECHNOL, V39, P1537, DOI 10.1038/s41587-021-00981-w
   Lewis KL, 2021, BRIT J HAEMATOL, V192, P1049, DOI 10.1111/bjh.16946
   Louveau A, 2015, NATURE, V523, P337, DOI 10.1038/nature14432
   Lv CL, 2022, THER ADV HEMATOL, V13, DOI 10.1177/20406207211066166
   Makino K, 2015, INT J CLIN ONCOL, V20, P29, DOI 10.1007/s10147-014-0692-4
   Marcelis L, 2020, CANCER IMMUNOL IMMUN, V69, P1751, DOI 10.1007/s00262-020-02575-y
   Mendez JS, 2018, NEURO-ONCOLOGY, V20, P687, DOI 10.1093/neuonc/nox187
   Miyasato Y, 2018, J CLIN EXP HEMATOP, V58, P95, DOI 10.3960/jslrt.18001
   Mondello P, 2020, HEMATOL ONCOL, V38, DOI 10.1002/hon.2679
   Mutter JA., 2021, BLOOD, V138, P6, DOI [10.1182/blood-2021-149644, DOI 10.1182/BLOOD-2021-149644]
   Narita Y, 2021, NEURO-ONCOLOGY, V23, P122, DOI 10.1093/neuonc/noaa145
   Niparuck P, 2019, DIAGN PATHOL, V14, DOI 10.1186/s13000-019-0833-1
   Ponzoni M, 2007, BRIT J HAEMATOL, V138, P316, DOI 10.1111/j.1365-2141.2007.06661.x
   Pulczynski EJ, 2015, HAEMATOLOGICA, V100, P534, DOI 10.3324/haematol.2014.108472
   Radke J, 2022, NAT COMMUN, V13, DOI 10.1038/s41467-022-30050-y
   Reiss SN, 2022, LEUKEMIA LYMPHOMA, V63, P627, DOI 10.1080/10428194.2021.1998481
   Ricard D, 2012, LANCET, V379, P1984, DOI 10.1016/S0140-6736(11)61346-9
   Rubenstein JL, 2013, J CLIN ONCOL, V31, P3061, DOI 10.1200/JCO.2012.46.9957
   Sasayama T, 2016, BRAIN PATHOL, V26, P479, DOI 10.1111/bpa.12318
   Schmitt AM, 2019, HEMATOL ONCOL, V37, P548, DOI 10.1002/hon.2666
   Schmitz R, 2018, NEW ENGL J MED, V378, P1396, DOI 10.1056/NEJMoa1801445
   Schorb E, 2017, BONE MARROW TRANSPL, V52, P1113, DOI 10.1038/bmt.2017.23
   Soussain C, 2019, EUR J CANCER, V117, P121, DOI 10.1016/j.ejca.2019.05.024
   Swerdlow SH, 2016, BLOOD, V127, P2375, DOI 10.1182/blood-2016-01-643569
   Teras LR, 2016, CA-CANCER J CLIN, V66, P443, DOI 10.3322/caac.21357
   Vardiman JW., 2008, WHO CLASSIFICATION T
   Woyach JA, 2014, NEW ENGL J MED, V370, P2286, DOI 10.1056/NEJMoa1400029
   Wright GW, 2020, CANCER CELL, V37, P551, DOI 10.1016/j.ccell.2020.03.015
   Yang XL, 2020, WORLD NEUROSURG, V134, pE1077, DOI 10.1016/j.wneu.2019.11.100
   Yoshida K, 2016, BLOOD, V128, P4112
   Yuan Y, 2021, BIOMARK RES, V9, DOI 10.1186/s40364-021-00282-z
   Yusufova N, 2021, NATURE, V589, P299, DOI 10.1038/s41586-020-3017-y
   Zhang XW, 2022, BMC CANCER, V22, DOI 10.1186/s12885-022-09275-z
NR 65
TC 2
Z9 2
U1 1
U2 13
PU LIPPINCOTT WILLIAMS & WILKINS
PI PHILADELPHIA
PA TWO COMMERCE SQ, 2001 MARKET ST, PHILADELPHIA, PA 19103 USA
SN 1350-7540
EI 1473-6551
J9 CURR OPIN NEUROL
JI Curr. Opin. Neurol.
PD DEC
PY 2022
VL 35
IS 6
BP 779
EP 786
DI 10.1097/WCO.0000000000001115
PG 8
WC Clinical Neurology; Neurosciences
WE Science Citation Index Expanded (SCI-EXPANDED)
SC Neurosciences & Neurology
GA 6G0ZY
UT WOS:000884490800010
PM 36367044
OA Bronze
DA 2024-06-03
ER

PT J
AU Montesinos-Rongen, M
   Sanchez-Ruiz, M
   Siebert, S
   Winter, C
   Siebert, R
   Brunn, A
   Deckert, M
AF Montesinos-Rongen, Manuel
   Sanchez-Ruiz, Monica
   Siebert, Susann
   Winter, Claudia
   Siebert, Reiner
   Brunn, Anna
   Deckert, Martina
TI Expression of Cas9 in a Syngeneic Model of Primary Central Nervous
   System Lymphoma Induces Intracerebral NK and CD8 T Cell-Mediated
   Lymphoma Cell Lysis Via Perforin
SO CRISPR JOURNAL
LA English
DT Article
ID HUMAN NATURAL-KILLER; IN-VIVO; REPEATS; DESTRUCTION
AB The development of clustered regulatory interspaced short palindromic repeats/CRISPR associated protein 9 (CRISPR-Cas9)-mediated gene modification has opened an exciting avenue of targeting genes to study the pathogenesis of diseases and to develop novel therapeutic concepts. However, as the effector protein Cas9 is of bacterial origin, unwanted side effects due to a host immune response against Cas9 need to be considered. Here, we used the syngeneic model of BAL17(CNS)-induced primary lymphoma of the central nervous system (PCNSL, CNS) in BALB/c mice to address this issue. Surprisingly, stable expression of Cas9 in BAL17(CNS) (BAL17(CNS)/Cas9) cells rendered them unable to establish PCNSL on intracerebral transplantation. Instead, they induced a prominent intracerebral immune response mediated by CD8 T cells, which lysed BAL17(CNS)/Cas9 cells via perforin. In addition, B cells contributed to the immune response as evidenced by serum anti-Cas9 antibodies in BALB/c mice as early as day 8 after transplantation of BAL17(CNS)/Cas9 cells. In athymic BALB/c(nu/nu) mice, NK cells mounted a vigorous intracerebral immune response with perforin-mediated destruction of BAL17(CNS)/Cas9 cells. Thus, in the CNS, perforin produced by NK and CD8 T cells was identified as a mediator of cytotoxicity against BAL17(CNS)/Cas9 cells. These observations should be taken into account when considering therapeutic CRISPR-Cas9-mediated tumor cell manipulation for PCNSL.
C1 [Montesinos-Rongen, Manuel; Sanchez-Ruiz, Monica; Siebert, Susann; Winter, Claudia; Brunn, Anna; Deckert, Martina] Univ Cologne, Fac Med, Inst Neuropathol, Cologne, Germany.
   [Montesinos-Rongen, Manuel; Sanchez-Ruiz, Monica; Siebert, Susann; Winter, Claudia; Brunn, Anna; Deckert, Martina] Univ Cologne, Univ Hosp Cologne, Cologne, Germany.
   [Siebert, Reiner] Ulm Univ, Inst Human Genet, Ulm, Germany.
   [Siebert, Reiner] Ulm Univ, Med Ctr, Ulm, Germany.
   [Deckert, Martina] Univ Cologne, Inst Neuropathol, D-50924 Cologne, Germany.
C3 University of Cologne; University of Cologne; Ulm University; Ulm
   University; University of Cologne
RP Deckert, M (corresponding author), Univ Cologne, Fac Med, Inst Neuropathol, Cologne, Germany.; Deckert, M (corresponding author), Univ Cologne, Inst Neuropathol, D-50924 Cologne, Germany.
EM martina.deckert@uni-koeln.de
RI Brunn, Anna/IXW-8519-2023; Siebert, Reiner/A-8049-2010
CR Ajina R, 2019, ONCOIMMUNOLOGY, V8, DOI 10.1080/2162402X.2019.1577127
   Barrangou R, 2007, SCIENCE, V315, P1709, DOI 10.1126/science.1138140
   Bien CG, 2002, ANN NEUROL, V51, P311, DOI 10.1002/ana.10100
   Bolitho P, 2009, P NATL ACAD SCI USA, V106, P2723, DOI 10.1073/pnas.0809008106
   Bolotin A, 2005, MICROBIOL-SGM, V151, P2551, DOI 10.1099/mic.0.28048-0
   Charlesworth CT, 2019, NAT MED, V25, P249, DOI 10.1038/s41591-018-0326-x
   Chew WL, 2018, WIRES SYST BIOL MED, V10, DOI 10.1002/wsbm.1408
   Chew WL, 2016, NAT METHODS, V13, P868, DOI 10.1038/nmeth.3993
   CHIU VK, 1995, J IMMUNOL, V154, P2023
   Deckert M, 2011, LEUKEMIA, V25, P1797, DOI 10.1038/leu.2011.169
   Deckert M., 2021, WHO CLASSIFICATION T, P351
   Dubrot J, 2021, IMMUNITY, V54, P571, DOI 10.1016/j.immuni.2021.01.001
   Ferdosi MH, 2019, FRONT GENET, V10, DOI 10.3389/fgene.2019.00596
   Freud AG, 2006, IMMUNOL REV, V214, P56, DOI 10.1111/j.1600-065X.2006.00451.x
   Freud AG, 2013, AM J CLIN PATHOL, V140, P853, DOI 10.1309/AJCPWGG69MCZOWMM
   Godal R, 2006, BLOOD, V107, P3205, DOI 10.1182/blood-2005-07-2880
   Hu JH, 2018, MOL THER-METH CLIN D, V9, P203, DOI 10.1016/j.omtm.2018.02.009
   Johnson DR, 2010, CLIN INFECT DIS, V50, P481, DOI 10.1086/650167
   Katti A, 2022, NAT REV CANCER, V22, P259, DOI 10.1038/s41568-022-00441-w
   Li A, 2020, MOL THER, V28, P1432, DOI 10.1016/j.ymthe.2020.04.017
   Mojica FJM, 2005, J MOL EVOL, V60, P174, DOI 10.1007/s00239-004-0046-3
   Montesinos-Rongen M, 2021, CANCERS, V13, DOI 10.3390/cancers13246334
   Montesinos-Rongen M, 2013, J NEUROPATH EXP NEUR, V72, P325, DOI 10.1097/NEN.0b013e31828b7a98
   Naldini L, 2015, NATURE, V526, P351, DOI 10.1038/nature15818
   Narni-Mancinelli E, 2011, P NATL ACAD SCI USA, V108, P18324, DOI 10.1073/pnas.1112064108
   Pourcel C, 2005, MICROBIOL-SGM, V151, P653, DOI 10.1099/mic.0.27437-0
   Sanchez-Ruiz M, 2021, AM J PATHOL, V191, P1064, DOI 10.1016/j.ajpath.2021.02.021
   Sanjana NE, 2014, NAT METHODS, V11, P783, DOI 10.1038/nmeth.3047
   Simhadri VL, 2021, NAT COMMUN, V12, DOI 10.1038/s41467-021-25414-9
   Thakore PI, 2018, NAT COMMUN, V9, DOI 10.1038/s41467-018-04048-4
   VAUX DL, 1992, INT IMMUNOL, V4, P821, DOI 10.1093/intimm/4.7.821
   Wagner DL, 2019, NAT MED, V25, P242, DOI 10.1038/s41591-018-0204-6
NR 32
TC 2
Z9 2
U1 0
U2 0
PU MARY ANN LIEBERT, INC
PI NEW ROCHELLE
PA 140 HUGUENOT STREET, 3RD FL, NEW ROCHELLE, NY 10801 USA
SN 2573-1599
EI 2573-1602
J9 CRISPR J
JI CRISPR J.
PD OCT 1
PY 2022
VL 5
IS 5
BP 726
EP 739
DI 10.1089/crispr.2022.0049
PG 14
WC Genetics & Heredity
WE Science Citation Index Expanded (SCI-EXPANDED)
SC Genetics & Heredity
GA 5S9LI
UT WOS:000875501600010
PM 36260299
DA 2024-06-03
ER

PT J
AU Lu, G
   Zhang, YX
   Wang, WJ
   Miao, LX
   Mou, WW
AF Lu, Guang
   Zhang, Yuxin
   Wang, Wenjia
   Miao, Lixin
   Mou, Weiwei
TI Machine Learning and Deep Learning CT-Based Models for Predicting the
   Primary Central Nervous System Lymphoma and Glioma Types: A Multicenter
   Retrospective Study
SO FRONTIERS IN NEUROLOGY
LA English
DT Article
DE computed tomography; glioma; primary central nervous system lymphoma;
   machine learning (ML); deep neural netorks
ID BRAIN-TUMORS; MR; DIFFERENTIATION; GLIOBLASTOMA
AB Purpose and BackgroundDistinguishing primary central nervous system lymphoma (PCNSL) and glioma on computed tomography (CT) is an important task since treatment options differ vastly from the two diseases. This study aims to explore various machine learning and deep learning methods based on radiomic features extracted from CT scans and end-to-end convolutional neural network (CNN) model to predict PCNSL and glioma types and compare the performance of different models. MethodsA total of 101 patients from five Chinese medical centers with pathologically confirmed PCNSL and glioma were analyzed retrospectively, including 50 PCNSL and 51 glioma. After manual segmentation of the region of interest (ROI) on CT scans, 293 radiomic features of each patient were extracted. The radiomic features were used as input, and then, we established six machine learning models and one deep learning model and three readers to identify the two types of tumors. We also established a 2D CNN model using raw CT scans as input. The area under the receiver operating characteristic curve (AUC) and accuracy (ACC) were used to evaluate different models. ResultsThe cohort was split into a training (70, 70% patients) and validation cohort (31,30% patients) according to the stratified sampling strategy. Among all models, the MLP performed best, with an accuracy of 0.886 and 0.903, sensitivity of 0.914 and 0.867, specificity of 0.857 and 0.937, and AUC of 0.957 and 0.908 in the training and validation cohorts, respectively, which was significantly higher than the three primary physician's diagnoses (ACCs ranged from 0.710 to 0.742, p < 0.001 for all) and comparable with the senior radiologist (ACC 0.839, p = 0.988). Among all the machine learning models, the AUC ranged from 0.605 to 0.821 in the validation cohort. The end-to-end CNN model achieved an AUC of 0.839 and an ACC of 0.840 in the validation cohort, which had no significant difference in accuracy compared to the MLP model (p = 0.472) and the senior radiologist (p = 0.470). ConclusionThe established PCNSL and glioma prediction model based on deep neural network methods from CT scans or radiomic features are feasible and provided high performance, which shows the potential to assist clinical decision-making.
C1 [Lu, Guang] Shengli Oilfield Cent Hosp, Dept Hematol, Dongying, Peoples R China.
   [Zhang, Yuxin] Guangrao Cty Peoples Hosp, Dept Neurosurg, Dongying, Peoples R China.
   [Wang, Wenjia] GE Healthcare, Shanghai, Peoples R China.
   [Miao, Lixin] Shengli Oilfield Cent Hosp, Dept Med Imaging Ctr, Dongying, Peoples R China.
   [Mou, Weiwei] Shengli Oilfield Cent Hosp, Dept Pediat, Dongying, Peoples R China.
C3 General Electric
RP Miao, LX (corresponding author), Shengli Oilfield Cent Hosp, Dept Med Imaging Ctr, Dongying, Peoples R China.; Mou, WW (corresponding author), Shengli Oilfield Cent Hosp, Dept Pediat, Dongying, Peoples R China.
EM miaolixin656@163.com; MVVmouweiwei@126.com
CR Al-Okaili RN, 2007, RADIOLOGY, V243, P539, DOI 10.1148/radiol.2432060493
   Alcaide-Leon P, 2017, AM J NEURORADIOL, V38, P1145, DOI 10.3174/ajnr.A5173
   Assi EB, 2018, SCI REP-UK, V8, DOI 10.1038/s41598-018-33969-9
   Bathla G, 2021, EUR RADIOL, V31, P8703, DOI 10.1007/s00330-021-07845-6
   Bibault JE, 2018, SCI REP-UK, V8, DOI 10.1038/s41598-018-35359-7
   Bondy ML, 2008, CANCER-AM CANCER SOC, V113, P1953, DOI 10.1002/cncr.23741
   Chattopadhay A, 2018, IEEE WINT CONF APPL, P839, DOI 10.1109/WACV.2018.00097
   Choi YS, 2017, EUR RADIOL, V27, P1344, DOI 10.1007/s00330-016-4484-2
   Doskaliyev A, 2012, EUR J RADIOL, V81, P339, DOI 10.1016/j.ejrad.2010.11.005
   FINE HA, 1993, ANN INTERN MED, V119, P1093, DOI 10.7326/0003-4819-119-11-199312010-00007
   Furtner J, 2014, EUR J RADIOL, V83, P806, DOI 10.1016/j.ejrad.2014.01.017
   Grommes C, 2017, J CLIN ONCOL, V35, P2410, DOI 10.1200/JCO.2017.72.7602
   Hamerla G, 2019, MAGN RESON IMAGING, V63, P244, DOI 10.1016/j.mri.2019.08.011
   Huang G, 2017, PROC CVPR IEEE, P2261, DOI 10.1109/CVPR.2017.243
   Kang D, 2018, NEURO-ONCOLOGY, V20, P1251, DOI 10.1093/neuonc/noy021
   Kickingereder P, 2016, RADIOLOGY, V280, P880, DOI 10.1148/radiol.2016160845
   Koeller KK, 1997, RADIOGRAPHICS, V17, P1497, DOI 10.1148/radiographics.17.6.9397461
   Kunimatsu A, 2018, MAGN RESON MED SCI, V17, P50, DOI 10.2463/mrms.mp.2017-0044
   Kwon K, 2017, MED PHYS, V44, P6209, DOI 10.1002/mp.12600
   Nguyen AV, 2018, NEUROSURG FOCUS, V45, DOI 10.3171/2018.8.FOCUS18325
   Ostrom QT, 2016, NEURO-ONCOLOGY, V18, pv1, DOI [10.1093/neuonc/now207, 10.1093/neuonc/nov189]
   Prasanna P, 2017, EUR RADIOL, V27, P4188, DOI 10.1007/s00330-016-4637-3
   Ricard D, 2012, LANCET, V379, P1984, DOI 10.1016/S0140-6736(11)61346-9
   Rosner B., 2011, FUNDAMENTALS BIOSTAT, V7th
   Schramm P, 2010, EUR RADIOL, V20, P2482, DOI 10.1007/s00330-010-1817-4
   Stupp R, 2005, NEW ENGL J MED, V352, P987, DOI 10.1056/NEJMoa043330
   Suh HB, 2018, EUR RADIOL, V28, P3832, DOI 10.1007/s00330-018-5368-4
   van Griethuysen JJM, 2017, CANCER RES, V77, pE104, DOI 10.1158/0008-5472.CAN-17-0339
   Xia W, 2021, J MAGN RESON IMAGING, V54, P880, DOI 10.1002/jmri.27592
   Yun J, 2019, SCI REP-UK, V9, DOI 10.1038/s41598-019-42276-w
   Zusman EE, 2017, NEUROSURGERY, V80, pS34, DOI 10.1093/neuros/nyw151
NR 31
TC 2
Z9 2
U1 1
U2 7
PU FRONTIERS MEDIA SA
PI LAUSANNE
PA AVENUE DU TRIBUNAL FEDERAL 34, LAUSANNE, CH-1015, SWITZERLAND
SN 1664-2295
J9 FRONT NEUROL
JI Front. Neurol.
PD AUG 30
PY 2022
VL 13
AR 905227
DI 10.3389/fneur.2022.905227
PG 10
WC Clinical Neurology; Neurosciences
WE Science Citation Index Expanded (SCI-EXPANDED)
SC Neurosciences & Neurology
GA 5P0YH
UT WOS:000872886600001
PM 36110392
OA gold, Green Published
DA 2024-06-03
ER

PT J
AU Morillos, MB
   de Aguiar, PHP
   Franceschini, PR
   Duarte, JA
   Piccini, CD
   Finkelsztejn, A
AF Morillos, Matheus Bernardon
   Pires de Aguiar, Paulo Henrique
   Franceschini, Paulo Roberto
   Duarte, Juliana Avila
   Piccini, Cristian Daniel
   Finkelsztejn, Alessandro
TI Primary central nervous system lymphoma in a patient with multiple
   sclerosis using fingolimod
SO NEUROLOGICAL SCIENCES
LA English
DT Article
DE Lymphoma; Fingolimod; Multiple sclerosis; CNS; Primary; Brain
ID CELL LYMPHOMA
AB Primary central nervous system lymphoma (PCNSL) is an uncommon lymphoproliferative disease associated with immunosuppression. Here, we report the case of a patient with multiple sclerosis, under treatment with fingolimod (FTY720, Gilenya) for 4 years, who developed this condition. Although the causal relationship cannot be established, there are cases in the literature that describe the appearance of lymphoma after the use of this medication. Considering the high mortality of PCNSL, epidemiological studies are necessary to establish a relationship between its arising and the use of immunosuppressants.
C1 [Morillos, Matheus Bernardon; Finkelsztejn, Alessandro] Hosp Clin Porto Alegre, Dept Neurol, Porto Alegre, RS, Brazil.
   [Pires de Aguiar, Paulo Henrique] Pontificia Univ Catolica Sao Paulo, Dept Neurol, Sao Paulo, Brazil.
   [Franceschini, Paulo Roberto] Hosp Saude, Dept Neurosurg, Caxias Do Sul, RS, Brazil.
   [Duarte, Juliana Avila] Hosp Clin Porto Alegre, Dept Internal Med, Porto Alegre, RS, Brazil.
   [Piccini, Cristian Daniel] Univ Fed Rio Grande do Sul, Fac Med, Rua Ramiro Barcelos 2400, BR-90035002 Porto Alegre, RS, Brazil.
C3 Pontificia Universidade Catolica de Sao Paulo; Universidade Federal do
   Rio Grande do Sul
RP Piccini, CD (corresponding author), Univ Fed Rio Grande do Sul, Fac Med, Rua Ramiro Barcelos 2400, BR-90035002 Porto Alegre, RS, Brazil.
EM cpiccini.md@gmail.com
RI Piccini, Cristian Daniel/IUP-9212-2023; de Aguiar, Paulo Henrique
   Pires/U-2040-2019
OI Piccini, Cristian Daniel/0000-0003-4720-4601; de Aguiar, Paulo Henrique
   Pires/0000-0002-9059-4978
CR Chacko JA, 2021, MULT SCLER RELAT DIS, V49, DOI 10.1016/j.msard.2021.102776
   Christopher KL, 2017, OPHTHAL PLAST RECONS, V33, pE73, DOI 10.1097/IOP.0000000000000774
   Chun J, 2019, ANNU REV PHARMACOL, V59, P149, DOI 10.1146/annurev-pharmtox-010818-021358
   Citterio G, 2017, CRIT REV ONCOL HEMAT, V113, P97, DOI 10.1016/j.critrevonc.2017.03.019
   Froehlich A, 2018, MULT SCLER J, V24, P1785, DOI 10.1177/1352458518774444
   Garg N, 2015, BRAIN BEHAV, V5, DOI 10.1002/brb3.362
   Kawai H, 2020, LEUKEMIA LYMPHOMA, V61, P959, DOI 10.1080/10428194.2019.1691197
   Kira J, 2014, BMC NEUROL, V14, DOI 10.1186/1471-2377-14-21
   Mahale P, 2020, BRIT J HAEMATOL, V188, P516, DOI 10.1111/bjh.16222
   Manouchehri N, 2018, MULT SCLER RELAT DIS, V19, P121, DOI 10.1016/j.msard.2017.11.012
   Papathemeli D, 2016, MULT SCLER J, V22, P1888, DOI 10.1177/1352458516645868
   Samaraweera APR, 2016, MULT SCLER J, V22, P122, DOI 10.1177/1352458515597568
   Stitt DW, 2018, MULT SCLER RELAT DIS, V19, P115, DOI 10.1016/j.msard.2017.11.014
NR 13
TC 2
Z9 2
U1 0
U2 0
PU SPRINGER-VERLAG ITALIA SRL
PI MILAN
PA VIA DECEMBRIO, 28, MILAN, 20137, ITALY
SN 1590-1874
EI 1590-3478
J9 NEUROL SCI
JI Neurol. Sci.
PD JAN
PY 2023
VL 44
IS 1
BP 361
EP 363
DI 10.1007/s10072-022-06367-3
EA AUG 2022
PG 3
WC Clinical Neurology; Neurosciences
WE Science Citation Index Expanded (SCI-EXPANDED)
SC Neurosciences & Neurology
GA A0TA2
UT WOS:000846799900001
PM 36031684
DA 2024-06-03
ER

PT J
AU Deng, XY
   Yang, XG
   Yang, CL
   Chen, KZ
   Ren, JW
   Zeng, J
   Zhang, Q
   Li, TW
   Tang, QS
   Zhu, JH
AF Deng, Xiangyang
   Yang, Xionggang
   Yang, Chunlei
   Chen, Kezhu
   Ren, Junwei
   Zeng, Jun
   Zhang, Quan
   Li, Tianwen
   Tang, Qisheng
   Zhu, Jianhong
TI Socioeconomic deprivation and survival outcomes in primary central
   nervous system lymphomas
SO FRONTIERS IN ONCOLOGY
LA English
DT Article
DE socioeconomic deprivation; primary central nervous system lymphoma;
   SEER; overall survival (OS); cancer-specific survival
ID PRIMARY CNS LYMPHOMA; ELDERLY-PATIENTS; UNITED-STATES; NEIGHBORHOOD;
   RACE/ETHNICITY; DISADVANTAGE; DISPARITIES; DIAGNOSIS
AB ObjectiveTo our knowledge, the impact of area-level socioeconomic status (SES) has not yet been described in primary central nervous system lymphomas (PCNSLs). Current study sought to explore the association of socioeconomic deprivation, measured using the Area Deprivation Index (ADI), with PCNSL outcomes. MethodsThe Surveillance, Epidemiology, and End Results (SEER) database was used to identify PCNSL patients diagnosed between 2006 and 2015 for our analyses. The impact of ADI on overall survival (OS) and cancer-specific survival (CSS) were investigated. Survival analyses were conducted using Kaplan-Meier method with log-rank tests. The Inverse Probability Weighting (IPW) analysis and multivariate cox proportional hazards regression analysis were employed to make covariate adjustments. Multiple mediation analysis (MMA) was performed to estimate the mediating effects. ResultsA total of 3159 PCNSL patients classified into low and high ADI subgroups according to the median ADI score were studied. The Kaplan-Meier analyses showed that low ADI was significantly associated with higher OS rates (HR 1.15, 95%CI 1.06-1.26, P<0.01) and CSS rates (HR 1.15, 95%CI 1.05-1.27, P<0.01). Similar results were observed in analyses adjusted via IPW and multivariate cox methods. Subgroup analyses revealed that ADI could remain a prognostic indictor among different subsets. MMA revealed that several factors including chemotherapy and HIV status making up about 40% of the overall effect, mediated PCNSL survival disparities related to the ADI. Finally, multivariable logistic regression analysis showed that ADI as well as several other factors were independently related to receipt of chemotherapy. ConclusionsOur study highlights the role of area-level SES in prognosis of PCNSLs. And several factors including chemotherapy and HIV status of PCNSL patents contributed to the CSS disparities between ADI subgroups were uncovered by MMA. Such relationships would highlight the importance of policies development to enhance healthcare delivery and promote awareness of HIV prevention and treatment in low-resource neighborhoods.
C1 [Deng, Xiangyang; Yang, Chunlei; Chen, Kezhu; Ren, Junwei; Zeng, Jun; Zhang, Quan; Li, Tianwen; Tang, Qisheng; Zhu, Jianhong] Fudan Univ, Huashan Hosp, Inst Brain Sci, Inst Neurosurg,Dept Neurosurg,Shanghai Med Coll,Na, Shanghai, Peoples R China.
   [Yang, Xionggang] Fudan Univ, Dept Orthopaed Surg, Huashan Hosp, Shanghai, Peoples R China.
C3 Fudan University; Fudan University
RP Zhu, JH (corresponding author), Fudan Univ, Huashan Hosp, Inst Brain Sci, Inst Neurosurg,Dept Neurosurg,Shanghai Med Coll,Na, Shanghai, Peoples R China.
RI Lee, Astro/KBQ-3623-2024
FU Ministry of Science and Technology of China [2018YFA0107900, 92168103,
   32171417, 2019CXJQ01]; National Nature Science Foundation; Shanghai
   Municipal Government; Peak Disciplines (Type IV) of Institutions of
   Higher Leaning in Shanghai
FX This work was supported by grants (2018YFA0107900, 92168103, 32171417,
   2019CXJQ01), from Ministry of Science and Technology of China, National
   Nature Science Foundation and Shanghai Municipal Government, Peak
   Disciplines (Type IV) of Institutions of Higher Leaning in Shanghai.
CR Austin PC, 2015, STAT MED, V34, P3661, DOI 10.1002/sim.6607
   Brandsma Dieta, 2018, Handb Clin Neurol, V152, P177, DOI 10.1016/B978-0-444-63849-6.00014-1
   Cheng E, 2021, JAMA NETW OPEN, V4, DOI 10.1001/jamanetworkopen.2021.39593
   Cote DJ, 2019, CANCER-AM CANCER SOC, V125, P3390, DOI 10.1002/cncr.32328
   Deng XY, 2020, FRONT ONCOL, V10, DOI 10.3389/fonc.2020.00131
   Denning Paul H., 2011, Morbidity and Mortality Weekly Report, V60, P1045
   Fairfield KM, 2020, JNCI CANCER SPECT, V4, DOI 10.1093/jncics/pkaa011
   Fallah J, 2016, BLOOD ADV, V1, P112, DOI 10.1182/bloodadvances.2016000927
   Franca RA, 2020, PATHOL RES PRACT, V216, DOI 10.1016/j.prp.2020.153192
   Grommes C, 2017, J CLIN ONCOL, V35, P2410, DOI 10.1200/JCO.2017.72.7602
   Han CH, 2017, CANCER-AM CANCER SOC, V123, P4314, DOI 10.1002/cncr.30965
   Hoang-Xuan K, 2015, LANCET ONCOL, V16, pE322, DOI 10.1016/S1470-2045(15)00076-5
   Kasenda B, 2015, ANN ONCOL, V26, P1305, DOI 10.1093/annonc/mdv076
   Kaulen LD, 2019, J NEURO-ONCOL, V144, P107, DOI 10.1007/s11060-019-03208-w
   Kind AJH, 2018, NEW ENGL J MED, V378, P2456, DOI 10.1056/NEJMp1802313
   Kind AJH, 2014, ANN INTERN MED, V161, P765, DOI 10.7326/M13-2946
   Kirkwood MK, 2014, J ONCOL PRACT, V10, P32, DOI 10.1200/JOP.2013.001311
   Ko NY, 2020, JAMA ONCOL, V6, P385, DOI 10.1001/jamaoncol.2019.5672
   Lin D, 2018, CANCER-AM CANCER SOC, V124, P1791, DOI 10.1002/cncr.31186
   Malinowski C, 2022, JAMA ONCOL, V8, P863, DOI 10.1001/jamaoncol.2022.0159
   Ostrom QT, 2018, JAMA ONCOL, V4, P1254, DOI 10.1001/jamaoncol.2018.1789
   Roche AM, 2018, CANCER-AM CANCER SOC, V124, P1780, DOI 10.1002/cncr.31252
   Samhouri Y, 2022, ANTICANCER RES, V42, P1867, DOI 10.21873/anticanres.15663
   Santelli JS, 2022, LANCET HIV, V9, pE32, DOI 10.1016/S2352-3018(21)00275-7
   Schaff LR, 2022, BLOOD, V140, P971, DOI 10.1182/blood.2020008377
   Shariff-Marco S, 2014, CANCER EPIDEM BIOMAR, V23, P793, DOI 10.1158/1055-9965.EPI-13-0924
   Shavers VL, 2007, J NATL MED ASSOC, V99, P1013
   Singh GK, 2003, AM J PUBLIC HEALTH, V93, P1137, DOI 10.2105/AJPH.93.7.1137
   Singh GK, 2017, J ENVIRON PUBLIC HEA, V2017, P1, DOI 10.1155/2017/2819372
   Unger JM, 2021, J CLIN ONCOL, V39, P1339, DOI 10.1200/JCO.20.02602
   Wiese D, 2020, EPIDEMIOLOGY, V31, P728, DOI 10.1097/EDE.0000000000001216
   Yu KX, 2022, AM J CANCER RES, V12, P829
   Yu QZ, 2019, STAT MED, V38, P398, DOI 10.1002/sim.7977
   Zheng YS, 2021, CANCER MED-US, V10, P7347, DOI 10.1002/cam4.4223
NR 34
TC 2
Z9 2
U1 0
U2 2
PU FRONTIERS MEDIA SA
PI LAUSANNE
PA AVENUE DU TRIBUNAL FEDERAL 34, LAUSANNE, CH-1015, SWITZERLAND
SN 2234-943X
J9 FRONT ONCOL
JI Front. Oncol.
PD AUG 26
PY 2022
VL 12
AR 929585
DI 10.3389/fonc.2022.929585
PG 10
WC Oncology
WE Science Citation Index Expanded (SCI-EXPANDED)
SC Oncology
GA 4K8YP
UT WOS:000852228000001
PM 36091170
OA gold, Green Published
DA 2024-06-03
ER

PT J
AU Hu, Y
   Xiang, J
   Luo, X
   Lu, MJ
   Xu, DW
   Chen, BB
   Guan, M
AF Hu, Yao
   Xiang, Jin
   Luo, Xiao
   Lu, Meijuan
   Xu, Dongwen
   Chen, Bobin
   Guan, Ming
TI Application of cerebrospinal fluid free light chain in diagnosis of
   primary central nervous system lymphoma and monitoring of associated
   chemotherapy efficacy
SO CLINICA CHIMICA ACTA
LA English
DT Article
DE Primary central nervous system lymphoma; Cerebrospinal fluid; Free light
   chain; Diagnosis; Chemotherapy
ID CLINICAL-FEATURES
AB Background: Cerebrospinal fluid (CSF) free light chain (FLC) detection has been proposed as a tool for diagnosing primary central nervous system lymphoma (PCNSL), but there is no consensus on the appropriate reference range and its value for monitoring chemotherapy efficacy has not been investigated in Chinese PCNSL patients. We assessed the application potential of CSF FLC ratios for diagnosing PCNSL and monitoring associated treatment efficacy. Methods: Kappa (& UKappa;) and lambda (lambda) FLC were measured by nephelometry in CSF samples of patients with PCNSL (n = 45), other neurological diseases (n = 30), and normal controls (n = 60). Results of & UKappa;/lambda FLC ratios (FLCr) were correlated with patients' diagnoses and receiver operating characteristic analysis was used to determine accuracy. In PCNSL patients, FLCr analysis was compared between PCNSL before and after treatment. Results: & UKappa; FLC and FLCr concentrations in PCNSL were significantly higher than in patients without PCNSL (P < 0.05). The optimal cut-off for FLCr was 0.35, with diagnostic sensitivity and specificity of 78% and 72%, respectively. FLCr concentrations decreased after chemotherapy. Conclusion: CSF FLC is a novel biomarker for diagnosis and chemotherapy efficacy monitoring in PCNSL.
C1 [Hu, Yao; Xiang, Jin; Lu, Meijuan; Xu, Dongwen; Guan, Ming] Fudan Univ, Huashan Hosp, Shanghai Med Coll, Dept Lab Med, Shanghai 200040, Peoples R China.
   [Luo, Xiao] Shanghai Univ Med & Hlth Sci, Dept Lab Med, Shanghai 201318, Peoples R China.
   [Chen, Bobin] Fudan Univ, Huashan Hosp, Shanghai Med Coll, Dept Hematol, Shanghai 200040, Peoples R China.
C3 Fudan University; Shanghai University of Medicine & Health Sciences;
   Fudan University
RP Guan, M (corresponding author), Fudan Univ, Huashan Hosp, Shanghai Med Coll, Dept Lab Med, Shanghai 200040, Peoples R China.; Chen, BB (corresponding author), Fudan Univ, Huashan Hosp, Shanghai Med Coll, Dept Hematol, Shanghai 200040, Peoples R China.
EM bbchen@fudan.edu.cn; guanming@shmu.edu.cn
FU Innovation Group Project of Shanghai Municipal Health Commission
   [2019CXJQ03]; Program of Shanghai Academic/Technology Research Leader
   [18XD1400900]; Shanghai Municipal Key Clinical Specialty (Laboratory
   Medicine) [shslczdzk03303]; Clinical Science and Technology Innovation
   Project of Shanghai Shenkang Hospital Dconcentrationopment Center
   [SHDC12020112]
FX We thank all of the nursing staff at Huashan Hospital who helped recruit
   patients into the study and for collecting samples throughout. This
   study was supported by the Innovation Group Project of Shanghai
   Municipal Health Commission (2019CXJQ03) ; Program of Shanghai
   Academic/Technology Research Leader (18XD1400900) ; Shanghai Municipal
   Key Clinical Specialty (Laboratory Medicine, No. shslczdzk03303) ; and
   the Clinical Science and Technology Innovation Project of Shanghai
   Shenkang Hospital Dconcentrationopment Center (SHDC12020112) .
CR Ambady P, 2017, FLUIDS BARRIERS CNS, V14, DOI 10.1186/s12987-017-0064-3
   Batchelor T, 2006, J CLIN ONCOL, V24, P1281, DOI 10.1200/JCO.2005.04.8819
   Charafeddine KM, 2012, AM J CLIN PATHOL, V137, P890, DOI 10.1309/AJCP4INKZ6LYAQXW
   Dahiya S, 2013, EXPERT REV ANTICANC, V13, P1109, DOI 10.1586/14737140.2013.829634
   Fischer C, 2004, CLIN CHEM, V50, P1809, DOI 10.1373/clinchem.2004.033977
   Fitzsimmons A, 2005, HEMATOL ONCOL CLIN N, V19, P689, DOI 10.1016/j.hoc.2005.05.009
   Han CH, 2017, CANCER-AM CANCER SOC, V123, P4314, DOI 10.1002/cncr.30965
   Hiemcke-Jiwa LS, 2018, HEMATOL ONCOL, V36, P429, DOI 10.1002/hon.2489
   Hildebrandt B., 2007, BMC CANCER, V7
   Jahnke K, 2006, J NEURO-ONCOL, V80, P159, DOI 10.1007/s11060-006-9165-6
   Martin W, 2007, TRANSL RES, V149, P231, DOI 10.1016/j.trsl.2006.11.001
   Schroers R, 2010, EUR J HAEMATOL, V85, P236, DOI 10.1111/j.1600-0609.2010.01475.x
   Schürch CM, 2018, PATHOBIOLOGY, V85, P130, DOI 10.1159/000475530
   Sujobert P, 2016, HEMATOL ONCOL CLIN N, V30, P1163, DOI 10.1016/j.hoc.2016.07.001
   Swerdlow SH., 2008, WHO CLASSIFICATION T
   Zhuang L, 2019, ONCOL REP, V41, P397, DOI 10.3892/or.2018.6781
NR 16
TC 2
Z9 2
U1 1
U2 2
PU ELSEVIER
PI AMSTERDAM
PA RADARWEG 29, 1043 NX AMSTERDAM, NETHERLANDS
SN 0009-8981
EI 1873-3492
J9 CLIN CHIM ACTA
JI Clin. Chim. Acta
PD AUG 1
PY 2022
VL 533
BP 48
EP 52
DI 10.1016/j.cca.2022.06.011
PG 5
WC Medical Laboratory Technology
WE Science Citation Index Expanded (SCI-EXPANDED)
SC Medical Laboratory Technology
GA 2T5PY
UT WOS:000822527700004
PM 35716705
OA hybrid
DA 2024-06-03
ER

PT J
AU Szadkowska, P
   Roura, AJ
   Wojtas, B
   Wojnicki, K
   Licholai, S
   Waller, T
   Gubala, T
   Zukowski, K
   Karpeta, M
   Wilkus, K
   Kaspera, W
   Nawrocki, S
   Kaminska, B
AF Szadkowska, Paulina
   Roura, Adria-Jaume
   Wojtas, Bartosz
   Wojnicki, Kamil
   Licholai, Sabina
   Waller, Tomasz
   Gubala, Tomasz
   Zukowski, Kacper
   Karpeta, Michal
   Wilkus, Kinga
   Kaspera, Wojciech
   Nawrocki, Sergiusz
   Kaminska, Bozena
TI Improvements in Quality Control and Library Preparation for Targeted
   Sequencing Allowed Detection of Potentially Pathogenic Alterations in
   Circulating Cell-Free DNA Derived from Plasma of Brain Tumor Patients
SO CANCERS
LA English
DT Article
DE liquid biopsy; glioma; circulating tumor DNA; ccfDNA; targeted NGS
ID GLIOBLASTOMA; CANCER; RADIOTHERAPY; TEMOZOLOMIDE; INTEGRITY
AB Simple Summary Malignant brain tumors present an enormous challenge due to their genetic heterogeneity, and the difficulties in accessing them impede a precise diagnosis. Numerous genetic alterations have been described, and some of them can assist in personalized therapy for glioma patients. Brain biopsy is an invasive procedure with potentially deleterious complications. Liquid biopsy from a patient's plasma may provide a less invasive method for diagnosis and personalized therapy selection. We performed targeted next-generation sequencing of tumors and circulating cell-free DNA (ccfDNA) from 84 brain tumor patients. We detected tumor-specific genetic alterations in ccfDNA in 5 out of 80 glioma patients and potentially pathogenic alterations in ccfDNA from the plasma of 29 out of 80 glioma patients. Despite a low efficacy, with further improvements, the detection of genetic alterations in ccfDNA holds promise for noninvasive diagnosis, which may revolutionize personalized therapy for these deadly tumors. Malignant gliomas are the most frequent primary brain tumors in adults. They are genetically heterogenous and invariably recur due to incomplete surgery and therapy resistance. Circulating tumor DNA (ctDNA) is a component of circulating cell-free DNA (ccfDNA) and represents genetic material that originates from the primary tumor or metastasis. Brain tumors are frequently located in the eloquent brain regions, which makes biopsy difficult or impossible due to severe postoperative complications. The analysis of ccfDNA from a patient's blood presents a plausible and noninvasive alternative. In this study, freshly frozen tumors and corresponding blood samples were collected from 84 brain tumor patients and analyzed by targeted next-generation sequencing (NGS). The cohort included 80 glioma patients, 2 metastatic cancer patients, and 2 primary CNS lymphoma (PCNSL) patients. We compared the pattern of genetic alterations in the tumor DNA (tDNA) with that of ccfDNA. The implemented technical improvements in quality control and library preparation allowed for the detection of ctDNA in 8 out of 84 patients, including 5 out of 80 glioma patients. In 32 out of 84 patients, we found potentially pathogenic genetic alterations in ccfDNA that were not detectable in tDNA. While sequencing ccfDNA from plasma has a low efficacy as a diagnostic tool for glioma patients, we concluded that further improvements in sample processing and library preparation can make liquid biopsy a valuable diagnostic tool for glioma patients.
C1 [Szadkowska, Paulina; Roura, Adria-Jaume; Wojtas, Bartosz; Wojnicki, Kamil; Kaminska, Bozena] Nencki Inst Expt Biol, PL-02093 Warsaw, Poland.
   [Szadkowska, Paulina; Wilkus, Kinga] Med Univ Warsaw, Postgrad Sch Mol Med, PL-02007 Warsaw, Poland.
   [Licholai, Sabina; Waller, Tomasz; Gubala, Tomasz; Zukowski, Kacper] Acad Comp Ctr CYFRONET AGH, PL-30950 Krakow, Poland.
   [Gubala, Tomasz] Sano Ctr Computat Med, PL-30054 Krakow, Poland.
   [Karpeta, Michal; Wilkus, Kinga] Reg Sci & Technol Ctr, PL-26060 Podzamcze, Poland.
   [Kaspera, Wojciech] Med Univ Silesia, Reg Hosp, Dept Neurosurg, PL-41200 Sosnowiec, Poland.
   [Nawrocki, Sergiusz] Univ Warmia & Mazury, Dept Oncol, PL-10228 Olsztyn, Poland.
C3 Polish Academy of Sciences; Nencki Institute of Experimental Biology of
   the Polish Academy of Sciences; Medical University of Warsaw; AGH
   University of Krakow; Medical University Silesia; University of Warmia &
   Mazury
RP Kaminska, B (corresponding author), Nencki Inst Expt Biol, PL-02093 Warsaw, Poland.
EM b.kaminska@nencki.edu.pl
RI Kaspera, Wojciech/AAF-2715-2019; Żukowski, Kacper/Q-7372-2018; Wojnicki,
   Kamil/KAM-3989-2024; Roura, Adria-Jaume/GZG-4271-2022
OI Kaspera, Wojciech/0000-0002-7139-3409; Żukowski,
   Kacper/0000-0002-5690-3634; Paulina, Szadkowska/0000-0001-8125-4843;
   Gubala, Tomasz/0000-0002-3822-5163; Roura,
   Adria-Jaume/0000-0002-8271-8803; Wojnicki, Kamil/0000-0002-1630-4389;
   Wilkus, Kinga/0000-0001-9854-1160; Nawrocki,
   Sergiusz/0000-0001-6225-6528
FU National Center of Research and Development, Poland [GLIOMED
   STRATEGMED3/307326/6/NCBR/2017]; Foundation for Polish Science TEAM-TECH
   Core Facility project "NGS platform for comprehensive diagnostics and
   personalized therapy in neuro-oncology"; European Union-The European
   Regional Development Fund within the Operational Program "Innovative
   Economy" for 2007-2013; EU [857533]; International Agendas program of
   the Foundation for Polish Science; European Union under the European
   Regional Development Fund
FX This study was supported by the grant GLIOMED
   STRATEGMED3/307326/6/NCBR/2017 from The National Center of Research and
   Development, Poland and by the Foundation for Polish Science TEAM-TECH
   Core Facility project "NGS platform for comprehensive diagnostics and
   personalized therapy in neuro-oncology". The use of CePT infrastructure
   was financed by the European Union-The European Regional Development
   Fund within the Operational Program "Innovative Economy" for 2007-2013
   and was highly appreciated. The funders had no role in study design,
   data collection and analysis, decision to publish or preparation of the
   manuscript. This publication was partially supported by the EU Horizon
   2020 program under grant Sano No. 857533 and by the International
   Agendas program of the Foundation for Polish Science, cofinanced by the
   European Union under the European Regional Development Fund.
CR Alcaide M, 2020, SCI REP-UK, V10, DOI 10.1038/s41598-020-69432-x
   Arnedo-Pac C, 2019, BIOINFORMATICS, V35, P4788, DOI 10.1093/bioinformatics/btz501
   Bando H, 2021, J CLIN ONCOL, V39, DOI 10.1200/JCO.2021.39.15_suppl.3554
   Becker AP, 2021, CANCERS, V13, DOI 10.3390/cancers13040761
   Bettegowda C, 2014, SCI TRANSL MED, V6, DOI 10.1126/scitranslmed.3007094
   Bolger AM, 2014, BIOINFORMATICS, V30, P2114, DOI 10.1093/bioinformatics/btu170
   Borges KS, 2012, J CANCER RES CLIN, V138, P405, DOI 10.1007/s00432-011-1111-0
   Brennan CW, 2013, CELL, V155, P462, DOI 10.1016/j.cell.2013.09.034
   Ceccarelli M, 2016, CELL, V164, P550, DOI 10.1016/j.cell.2015.12.028
   Chan KCA, 2008, CLIN CANCER RES, V14, P4141, DOI 10.1158/1078-0432.CCR-08-0182
   Chin L, 2008, NATURE, V455, P1061, DOI 10.1038/nature07385
   Darrigues L, 2021, BREAST CANCER RES, V23, DOI 10.1186/s13058-021-01411-0
   Dawson MA, 2012, CELL, V150, P12, DOI 10.1016/j.cell.2012.06.013
   De Mattos-Arruda L, 2015, NAT COMMUN, V6, DOI 10.1038/ncomms9839
   do Valle IF, 2016, BMC BIOINFORMATICS, V17, DOI 10.1186/s12859-016-1190-7
   Dwivedi DJ, 2012, CRIT CARE, V16, DOI 10.1186/cc11466
   Fujihara J, 2019, CLIN CHIM ACTA, V497, P61, DOI 10.1016/j.cca.2019.07.014
   Gielniewski B, 2020, bioRxiv, DOI [10.1101/2020.06.17.158477, 10.1101/2020.06.17.158477, DOI 10.1101/2020.06.17.158477]
   Ignatiadis M, 2021, NAT REV CLIN ONCOL, V18, P297, DOI 10.1038/s41571-020-00457-x
   Jiang PY, 2015, P NATL ACAD SCI USA, V112, pE1317, DOI 10.1073/pnas.1500076112
   Jiang WW, 2006, INT J CANCER, V119, P2673, DOI 10.1002/ijc.22250
   Kanemaru Y, 2019, ACTA NEUROPATHOL COM, V7, DOI 10.1186/s40478-019-0774-7
   Kim H, 2015, GENOME RES, V25, P316, DOI 10.1101/gr.180612.114
   Kim YW, 2013, NEURO-ONCOLOGY, V15, P829, DOI 10.1093/neuonc/not024
   Koboldt DC, 2012, GENOME RES, V22, P568, DOI 10.1101/gr.129684.111
   Kustanovich A, 2019, CANCER BIOL THER, V20, P1057, DOI 10.1080/15384047.2019.1598759
   Liau BB, 2017, CELL STEM CELL, V20, P233, DOI 10.1016/j.stem.2016.11.003
   Liu XJ, 2020, FRONT GENET, V11, DOI 10.3389/fgene.2020.00147
   Magalhaes TD, 2020, J MOL MED, V98, P495, DOI 10.1007/s00109-020-01895-x
   Maleszewska Marta, 2013, Cancers (Basel), V5, P1120, DOI 10.3390/cancers5031120
   Marsavela G, 2022, BRIT J CANCER, V126, P401, DOI 10.1038/s41416-021-01507-6
   Martignetti JA, 2014, NEOPLASIA, V16, P97, DOI 10.1593/neo.131900
   Martínez-Ricarte F, 2018, CLIN CANCER RES, V24, P2812, DOI 10.1158/1078-0432.CCR-17-3800
   Mayakonda A, 2018, GENOME RES, V28, P1747, DOI 10.1101/gr.239244.118
   Mouliere F, 2018, SCI TRANSL MED, V10, DOI 10.1126/scitranslmed.aat4921
   Mouliere F, 2014, MOL ONCOL, V8, P927, DOI 10.1016/j.molonc.2014.02.005
   Ostrom QT, 2019, NEURO-ONCOLOGY, V21, pV1, DOI 10.1093/neuonc/noz150
   Palande V, 2022, MOL ONCOL, V16, P2098, DOI 10.1002/1878-0261.13157
   Pan WY, 2015, CLIN CHEM, V61, P514, DOI 10.1373/clinchem.2014.235457
   Parikh AR, 2019, NAT MED, V25, P1415, DOI 10.1038/s41591-019-0561-9
   Pentsova EI, 2016, J CLIN ONCOL, V34, P2404, DOI 10.1200/JCO.2016.66.6487
   Petersen K. R., 2015, P 6 ACM C BIOINF COM, P491, DOI DOI 10.1145/2808719.2811568
   Robinson JT, 2011, NAT BIOTECHNOL, V29, P24, DOI 10.1038/nbt.1754
   Roura AJ, 2021, J MOL MED, V99, P241, DOI 10.1007/s00109-020-02005-7
   Sedlazeck FJ, 2013, BIOINFORMATICS, V29, P2790, DOI 10.1093/bioinformatics/btt468
   Shi JP, 2020, THERANOSTICS, V10, P4737, DOI 10.7150/thno.42565
   Stupp R, 2005, NEW ENGL J MED, V352, P987, DOI 10.1056/NEJMoa043330
   Tessarz P, 2014, NAT REV MOL CELL BIO, V15, P703, DOI 10.1038/nrm3890
   Thierry AR, 2016, CANCER METAST REV, V35, P347, DOI 10.1007/s10555-016-9629-x
   Verhaak RGW, 2010, CANCER CELL, V17, P98, DOI 10.1016/j.ccr.2009.12.020
   Wang K, 2010, NUCLEIC ACIDS RES, V38, DOI 10.1093/nar/gkq603
   Wang YX, 2015, P NATL ACAD SCI USA, V112, P9704, DOI 10.1073/pnas.1511694112
NR 52
TC 2
Z9 2
U1 0
U2 1
PU MDPI
PI BASEL
PA ST ALBAN-ANLAGE 66, CH-4052 BASEL, SWITZERLAND
EI 2072-6694
J9 CANCERS
JI Cancers
PD AUG
PY 2022
VL 14
IS 16
AR 3902
DI 10.3390/cancers14163902
PG 20
WC Oncology
WE Science Citation Index Expanded (SCI-EXPANDED)
SC Oncology
GA 4D4NK
UT WOS:000847118600001
PM 36010895
OA Green Published, gold
DA 2024-06-03
ER

PT J
AU Yoshioka, H
   Okuda, T
   Nakao, T
   Fujita, M
   Takahashi, JC
AF Yoshioka, Hiromasa
   Okuda, Takeshi
   Nakao, Takayuki
   Fujita, Mitsugu
   Takahashi, Jun C.
TI Experience With Tirabrutinib in the Treatment of Primary Central Nervous
   System Lymphoma that Is Difficult to Treat With Standard Treatment
SO ANTICANCER RESEARCH
LA English
DT Article
DE Primary central nervous system lymphoma; Bruton?s tyrosine kinase
   inhibitor; tirabrutinib
ID RADIATION-THERAPY; BRAIN; SURVIVAL
AB Background/Aim: Standard treatment options for primary central nervous system lymphoma (PCNSL) include high-dose methotrexate (HD-MTX)-based drug therapy and whole-brain radiation therapy. However, there are many cases in which these standard treatment options are not tolerated for various reasons. In the present study, five cases of refractory/relapsed PCNSL that are difficult to treat with standard treatment were successfully treated by tirabrutinib. Patients and Methods: A total of 5 patients (4 women, 1 man) with refractory (n=3) and relapsed (n=2) PCNSL were included. The patients had a median age of 76 years and a median Karnofsky performance status (KPS) of 40. The reasons why standard treatment cannot be given to these patients are the low KPS, renal dysfunction, and resistance to HD-MTX. Administration of a drug via the oral route was challenging in three patients; thus, these patients were administered tirabrutinib in suspension through a nasogastric tube. Results: Imaging findings showed that the patients achieved a 100% response rate to tirabrutinib, with a median survival of 8 months. As symptoms improved, 2 of the 3 patients who were initially administered tirabrutinib via a nasogastric tube were able to receive the drug via the oral route. Three patients developed adverse reactions; however, treatment was not interrupted because they were manageable. Conclusion: Tirabrutinib was effective in the treatment of patients who were unable to receive standard treatment options. Tirabrutinib may be considered one of the novel treatment strategies that could improve the prognosis of PCNSL patients in the future.
C1 [Yoshioka, Hiromasa; Okuda, Takeshi; Nakao, Takayuki; Takahashi, Jun C.] Kindai Univ, Dept Neurosurg, Fac Med, 377-2 Ohno Higashi, Osaka 5898511, Japan.
   [Fujita, Mitsugu] Kindai Univ, Dept Med, Fac Med, Ctr Med Educ & Clin Training, Osaka, Japan.
C3 Kindai University (Kinki University); Kindai University (Kinki
   University)
RP Okuda, T (corresponding author), Kindai Univ, Dept Neurosurg, Fac Med, 377-2 Ohno Higashi, Osaka 5898511, Japan.
EM okuda@med.kindai.ac.jp
RI Fujita, Mitsugu/A-6690-2009
OI Fujita, Mitsugu/0000-0002-0000-9879
FU Grants-in-Aid for Scientific Research [21K09167, 22K07653, 20K09378]
   Funding Source: KAKEN
CR Asano K, 2022, INT J CLIN ONCOL, V27, P77, DOI 10.1007/s10147-021-02042-3
   Bessell EM, 2011, J NEURO-ONCOL, V104, P191, DOI 10.1007/s11060-010-0457-5
   Chalise L, 2017, ANTICANCER RES, V37, P5215, DOI 10.21873/anticanres.11945
   Deckert M, 2011, LEUKEMIA, V25, P1797, DOI 10.1038/leu.2011.169
   Doolittle ND, 2013, NEUROLOGY, V81, P84, DOI 10.1212/WNL.0b013e318297eeba
   GLASS J, 1994, J NEUROSURG, V81, P188, DOI 10.3171/jns.1994.81.2.0188
   Hiraga S, 1999, J NEUROSURG, V91, P221, DOI 10.3171/jns.1999.91.2.0221
   Houillier C, 2019, J CLIN ONCOL, V37, P823, DOI 10.1200/JCO.18.00306
   Mendez JS, 2018, NEURO-ONCOLOGY, V20, P687, DOI 10.1093/neuonc/nox187
   Narita Y, 2021, NEURO-ONCOLOGY, V23, P122, DOI 10.1093/neuonc/noaa145
   NELSON DF, 1992, INT J RADIAT ONCOL, V23, P9, DOI 10.1016/0360-3016(92)90538-S
   O'Brien PC, 2006, INT J RADIAT ONCOL, V64, P408, DOI 10.1016/j.ijrobp.2005.07.958
   Shah GD, 2007, J CLIN ONCOL, V25, P4730, DOI 10.1200/JCO.2007.12.5062
   Siegal T, 2019, ACTA HAEMATOL-BASEL, V141, P138, DOI 10.1159/000495284
   Xie H, 2013, ANTICANCER RES, V33, P3251
   Yoshioka H, 2021, INT CANCER CONF J, V10, P290, DOI 10.1007/s13691-021-00491-1
NR 16
TC 2
Z9 2
U1 1
U2 3
PU INT INST ANTICANCER RESEARCH
PI ATHENS
PA EDITORIAL OFFICE 1ST KM KAPANDRITIOU-KALAMOU RD KAPANDRITI, PO BOX 22,
   ATHENS 19014, GREECE
SN 0250-7005
EI 1791-7530
J9 ANTICANCER RES
JI Anticancer Res.
PD AUG
PY 2022
VL 42
IS 8
BP 4173
EP 4178
DI 10.21873/anticanres.15917
PG 6
WC Oncology
WE Science Citation Index Expanded (SCI-EXPANDED)
SC Oncology
GA 4F2PX
UT WOS:000848359000026
PM 35896257
DA 2024-06-03
ER

PT J
AU Younan, N
   Soussain, C
   Choquet, S
   Cassoux, N
   Touitou, V
   Schmitt, A
   Chinot, O
   Oberic, L
   Damaj, G
   Houot, R
   Ghesquières, H
   Laribi, K
   Ahle, G
   Taillandier, L
   Paillassa, JM
   Gyan, E
   Jardin, F
   Delwail, V
   Marolleau, JP
   Tempescul, A
   Agapé, P
   Bourniquel, M
   Vacheret, F
   Jdid, I
   Le Garff-Tavernier, M
   Malaise, D
   Alentorn, A
   Xuan, KH
   Houillier, C
AF Younan, Nadia
   Soussain, Carole
   Choquet, Sylvain
   Cassoux, Nathalie
   Touitou, Valerie
   Schmitt, Anna
   Chinot, Olivier
   Oberic, Lucie
   Damaj, Gandhi
   Houot, Roch
   Ghesquieres, Herve
   Laribi, Kamel
   Ahle, Guido
   Taillandier, Luc
   Paillassa, Jerome
   Gyan, Emmanuel
   Jardin, Fabrice
   Delwail, Vincent
   Marolleau, Jean-Pierre
   Tempescul, Adrian
   Agape, Philippe
   Bourniquel, Marie
   Vacheret, Fabienne
   Jdid, Ibrahim
   Le Garff-Tavernier, Magali
   Malaise, Denis
   Alentorn, Agusti
   Xuan, Khe Hoang
   Houillier, Caroline
TI Isolated intraocular relapses of primary cerebral lymphomas: An LOC
   network study
SO HEMATOLOGICAL ONCOLOGY
LA English
DT Article
DE ocular lymphoma; primary CNS lymphoma; prognosis; relapse
ID PRIMARY CNS LYMPHOMA; NERVOUS-SYSTEM LYMPHOMA; PHASE-II; INVOLVEMENT;
   TEMOZOLOMIDE; MANAGEMENT; RITUXIMAB
AB Most relapses of primary central nervous system lymphoma (PCNSL) occur in the brain and are associated with a poor prognosis. Isolated intraocular relapses (IIORs) are rare and poorly described. We retrospectively selected from the French Lymphome Oculo-Cerebral database PCNSL patients who initially presented with cerebral localization and who experienced IIOR during the course of the disease. Of the 1472 patients included in the database, 55 patients presented an IIOR. Their median age was 68 years, and median Karnofsky Performance Status 80. IL-10 levels in the aqueous humor and/or in the vitreous were increased in 42/46 patients. 45/55 patients received systemic chemotherapy, and 11/55 received high-dose chemotherapy with autologous stem cell transplantation (HCT-ASCT) as consolidation treatment. After a median follow-up of 69 months, 42/55 patients had relapsed, including 90% of the patients who did not receive HCT-ASCT at IIOR and 40% of the patients who received HCT-ASCT at IIOR (p < 0.001). The first relapse after the initial IIOR was exclusively in the eye in 23/42 patients, and 29/42 patients had a subsequent brain relapse during the course of the disease. The median progression-free survival, brain-free survival and overall survival from IIOR were 12.2, 48.6 and 57.1 months, respectively. Isolated intraocular relapse is not exceptional in the course of PCNSL and deserves systematic ophthalmological follow-up. Its prognosis is much better than the prognosis of brain relapse, with an evolution close to that of primary vitreoretinal lymphoma. With the exception of patients who received HCT-ASCT at IIOR, almost all patients subsequently relapsed, often with other IIORs.
C1 [Younan, Nadia; Alentorn, Agusti; Xuan, Khe Hoang; Houillier, Caroline] Sorbonne Univ, Assistance Publ Hop Paris APHP, Grp Hosp Pitie Salpetriere, Neurol,IHU,ICM, Paris, France.
   [Soussain, Carole] PSL Res Univ, Inst Curie, Hematol, INSERM U932, Site St Cloud, Paris, France.
   [Choquet, Sylvain] Sorbonne Univ, Grp Hosp Pitie Salpetriere, Hematol, APHP, Paris, France.
   [Cassoux, Nathalie] Univ Paris V Descartes & PSL Paris Sci & Lettre, Inst Curie, Ophthalmol, Site Paris, Paris, France.
   [Touitou, Valerie] Sorbonne Univ, Grp Hosp Pitie Salpetriere, Ophthalmol, APHP, Paris, France.
   [Schmitt, Anna] Inst Bergonie, Hematol, Bordeaux, France.
   [Chinot, Olivier] Assistance Publ Hop Marseille AP HM, Neurooncol, Marseille, France.
   [Oberic, Lucie] Inst Univ Canc Toulouse Oncopole, Hematol, Toulouse, France.
   [Damaj, Gandhi] Univ Caen Normandie, Ctr Hosp Univ Caen, Hematol, Caen, France.
   [Houot, Roch] Univ Rennes, Ctr Hosp Univ Rennes, Hematol, INSERM U1236, Rennes, France.
   [Ghesquieres, Herve] Univ Claude Bernard Lyon 1, Ctr Hosp Lyon Sud, Hematol, Pierre Benite, France.
   [Laribi, Kamel] Ctr Hosp Mans, Hematol, Le Mans, France.
   [Ahle, Guido] Hop Louis Pasteur, Neurol, Hop Civils Colmar, Colmar, France.
   [Taillandier, Luc] Ctr Hosp Univ Nancy, Neurol, Nancy, France.
   [Paillassa, Jerome] Ctr Hosp Univ dAngers, Hematol, Angers, France.
   [Gyan, Emmanuel] Ctr Hosp Univ Tours, Hematol & Cell Therapy Dept, Ctr Invest Clin INSERM U1517, Tours, France.
   [Jardin, Fabrice] Ctr Henri Becquerel, Hematol, Rouen, France.
   [Delwail, Vincent] Univ Poitiers, Ctr Invest Clin, Hematol, CHU Poitiers,INSERM,CIC 1402, Poitiers, France.
   [Marolleau, Jean-Pierre] Ctr Hosp Univ Amiens, Hematol, Amiens, France.
   [Tempescul, Adrian] Ctr Hosp Univ Brest, Hematol, Brest, France.
   [Agape, Philippe] Inst Cancerol IOuest, Oncol, St Herblain, France.
   [Bourniquel, Marie] Hop Instruct Armees Sainte Anne, Ophthalmol, Toulon, France.
   [Vacheret, Fabienne] Ctr Hosp Perpignan, Hematol, Perpignan, France.
   [Jdid, Ibrahim] Ctr Hosp Reg dOrleans, Hematol, Orleans, France.
   [Le Garff-Tavernier, Magali] Sorbonne Univ, Grp Hosp Pitie Salpetriere, Serv Hematol Biol, APHP, Paris, France.
   [Malaise, Denis] Inst Curie, Lab Imagerie Translat Oncol, Ophthalmol, Paris, France.
   [Malaise, Denis] PSL Univ, INSERM U1288, Orsay, France.
C3 Assistance Publique Hopitaux Paris (APHP); Hopital Universitaire
   Pitie-Salpetriere - APHP; Sorbonne Universite; Universite PSL;
   UNICANCER; Institut Curie; Institut National de la Sante et de la
   Recherche Medicale (Inserm); Sorbonne Universite; Assistance Publique
   Hopitaux Paris (APHP); Universite Paris Cite; Hopital Universitaire
   Hotel-Dieu - APHP; Hopital Universitaire Pitie-Salpetriere - APHP;
   Universite Paris Cite; UNICANCER; Universite PSL; Institut Curie;
   Assistance Publique Hopitaux Paris (APHP); Universite Paris Cite;
   Hopital Universitaire Hotel-Dieu - APHP; Sorbonne Universite; Hopital
   Universitaire Pitie-Salpetriere - APHP; UNICANCER; Institut Bergonie;
   Aix-Marseille Universite; Assistance Publique-Hopitaux de Marseille; CHU
   de Caen NORMANDIE; Universite de Caen Normandie; Universite de Rennes;
   CHU Rennes; Institut National de la Sante et de la Recherche Medicale
   (Inserm); CHU Lyon; Universite Claude Bernard Lyon 1; Centre Hospitalier
   Le Mans; CHU de Nancy; CHU Tours; UNICANCER; Centre Henri Becquerel;
   Universite de Poitiers; CHU Poitiers; Institut National de la Sante et
   de la Recherche Medicale (Inserm); Universite de Picardie Jules Verne
   (UPJV); CHU Amiens; CHU Brest; Assistance Publique Hopitaux Paris
   (APHP); Hopital Universitaire Pitie-Salpetriere - APHP; Sorbonne
   Universite; Universite Paris Cite; Hopital Universitaire Hotel-Dieu -
   APHP; UNICANCER; Universite PSL; Institut Curie
RP Houillier, C (corresponding author), Hop La Pitie Salpetriere, Neurooncol Dept, 47-83 Blvd Hop, F-75013 Paris, France.
EM caroline.houillier@aphp.fr
RI CHINOT, Olivier/M-9196-2018; Ahle, Guido/GSN-0352-2022
OI Ahle, Guido/0000-0002-0877-2289; Malaise, Denis/0000-0001-7454-819X;
   Houillier, Caroline/0000-0003-2931-7522
CR Abrey LE, 2005, J CLIN ONCOL, V23, P5034, DOI 10.1200/JCO.2005.13.524
   Arellano-Rodrigo E, 2003, EUR J HAEMATOL, V70, P219, DOI 10.1034/j.1600-0609.2003.00045.x
   Baron M, 2020, BLOOD, V135, P1811, DOI 10.1182/blood.2019003073
   Belhouachi N, 2020, BLOOD ADV, V4, P1357, DOI 10.1182/bloodadvances.2019000980
   Bonzheim I, 2015, BLOOD, V126, P76, DOI 10.1182/blood-2015-01-620518
   Cassoux N, 2007, INVEST OPHTH VIS SCI, V48, P3253, DOI 10.1167/iovs.06-0031
   Ferreri AJM, 2002, ANN ONCOL, V13, P531, DOI 10.1093/annonc/mdf080
   Ferreri AJM, 2017, LANCET HAEMATOL, V4, pE510, DOI 10.1016/S2352-3026(17)30174-6
   Ghesquieres H, 2019, ANN ONCOL, V30, P621, DOI 10.1093/annonc/mdz032
   Grimm SA, 2008, NEUROLOGY, V71, P1355, DOI 10.1212/01.wnl.0000327672.04729.8c
   Hong JT, 2011, J NEURO-ONCOL, V102, P139, DOI 10.1007/s11060-010-0303-9
   Houillier C, 2020, NEUROLOGY, V94, pE1027, DOI 10.1212/WNL.0000000000008900
   Houillier C, 2019, J CLIN ONCOL, V37, P823, DOI 10.1200/JCO.18.00306
   Lam M, 2021, AM J HEMATOL, V96, P823, DOI 10.1002/ajh.26199
   Langner-Lemercier S, 2016, NEURO-ONCOLOGY, V18, P1297, DOI 10.1093/neuonc/now033
   Merle-Béral H, 2004, BRIT J HAEMATOL, V124, P469, DOI 10.1046/j.1365-2141.2003.04800.x
   Nayak L, 2013, LEUKEMIA LYMPHOMA, V54, P58, DOI 10.3109/10428194.2012.698736
   Pentsova E, 2014, J NEURO-ONCOL, V117, P161, DOI 10.1007/s11060-014-1370-0
   Plotkin SR, 2004, CLIN CANCER RES, V10, P5643, DOI 10.1158/1078-0432.CCR-04-0159
   Pochat-Cotilloux C, 2018, RETINA-J RET VIT DIS, V38, P773, DOI 10.1097/IAE.0000000000001922
   Raja H, 2016, RETINA-J RET VIT DIS, V36, P624, DOI 10.1097/IAE.0000000000000996
   Soussain C, 2019, EUR J CANCER, V117, P121, DOI 10.1016/j.ejca.2019.05.024
   Soussain C, 2012, HAEMATOL-HEMATOL J, V97, P1751, DOI 10.3324/haematol.2011.060434
NR 23
TC 2
Z9 2
U1 0
U2 3
PU WILEY
PI HOBOKEN
PA 111 RIVER ST, HOBOKEN 07030-5774, NJ USA
SN 0278-0232
EI 1099-1069
J9 HEMATOL ONCOL
JI Hematol. Oncol.
PD DEC
PY 2022
VL 40
IS 5
BP 976
EP 986
DI 10.1002/hon.3044
EA JUL 2022
PG 11
WC Oncology; Hematology
WE Science Citation Index Expanded (SCI-EXPANDED)
SC Oncology; Hematology
GA 6W1PW
UT WOS:000824647300001
PM 35789106
OA Green Published
DA 2024-06-03
ER

PT J
AU Ma, JJ
   Lin, ZG
   Ding, TL
   Li, Q
   Zhang, MX
   Kang, H
   Johnston, PB
   Ma, Y
   Chen, BB
AF Ma, Jingjing
   Lin, Zhiguang
   Ding, Tianling
   Li, Qing
   Zhang, Mengxue
   Kang, Hui
   Johnston, Patrick B.
   Ma, Yan
   Chen, Bobin
TI Pemetrexed Plus Lenalidomide for Relapsed/Refractory Primary Central
   Nervous System Lymphoma: A Prospective Single-Arm Phase II Study
SO FRONTIERS IN ONCOLOGY
LA English
DT Article
DE primary central nervous system lymphoma; relapsed; refractory;
   pemetrexed; lenalidomide; efficacy and safety
ID PRIMARY CNS LYMPHOMA; RECURRENT PRIMARY CNS; B-CELL LYMPHOMA; IBRUTINIB
   MONOTHERAPY; INTRAOCULAR LYMPHOMA; SALVAGE TREATMENT; THERAPY
AB The prognosis of relapsed/refractory (R/R) primary central nervous system lymphoma (PCNSL) is dismal, and there are limited treatment options for these patients. This was a prospective single-arm phase II study of combined pemetrexed and lenalidomide for salvage treatment of R/R PCNSL. Patients with R/R PCNSL (n = 38) who had undergone two or more different therapeutic regimens and experienced disease progression or recurrence were enrolled. The primary endpoint was overall response rate (ORR). Secondary endpoints were progression-free survival (PFS) and overall survival (OS). Patients were followed up for a median of 18 (range, 1-36) months. ORR was 68.4%, with median PFS and OS of 6 and 18 months, respectively. Adverse events (AEs) included myelosuppression, fatigue, nausea, fever, infection, cardiac disease, and thrombogenesis. Commonly observed grade >= 3 AEs included neutropenia (5.3%), leukopenia (2.6%), thrombocytopenia (7.9%), and infection (2.6%). Elevated lactate dehydrogenase (LDH) levels (chi(2) = 13.25; P = 0.0003) and bulky disease (P = 0.032; chi(2) = 4.580) were associated with short PFS. Elevated serum LDH level (P = 0.011; chi(2) = 6.560), abnormal lymphoma cells in the cerebrospinal fluid (CSF) [P = 0.011; chi(2) = 6.445], and multiple lesions (P = 0.036; chi(2) = 4.404) were significantly associated with poorer OS. Abnormal lymphoma cells in the CSF were an independent predictor of poor prognosis on multivariate analysis (P = 0.034; hazard ratio (HR) = 2.836; 95% confidence interval, 1.082-7.434). Our results indicate that pemetrexed plus lenalidomide is effective for heavily treated R/R PCNSL, with moderate toxicity. Trial registration: #ChiCTR1900028070.
C1 [Ma, Jingjing; Lin, Zhiguang; Ding, Tianling; Ma, Yan; Chen, Bobin] Fudan Univ, Huashan Hosp, Dept Hematol, Shanghai, Peoples R China.
   [Ma, Jingjing; Lin, Zhiguang; Ding, Tianling; Li, Qing; Zhang, Mengxue; Kang, Hui; Ma, Yan; Chen, Bobin] Fudan Univ, Huashan Hosp North, Dept Hematol, Shanghai, Peoples R China.
   [Johnston, Patrick B.] Dept Internal Med, Div Hematol, Mayo Clin, Rochester, MN USA.
C3 Fudan University; Fudan University; Mayo Clinic
RP Chen, BB (corresponding author), Fudan Univ, Huashan Hosp, Dept Hematol, Shanghai, Peoples R China.; Chen, BB (corresponding author), Fudan Univ, Huashan Hosp North, Dept Hematol, Shanghai, Peoples R China.
EM bbchen@fudan.edu.cn
OI Chen, Bobin/0000-0002-1826-4974
FU Shanghai Shenkang Clinical Innovation Project [SHDC12020112]; Clinical
   Research Plan [SHDC2020CR6005-002]
FX This prospective phase II study is the part of a research project
   (SHDC12020112) that was funded by Shanghai Shenkang Clinical Innovation
   Project. This study was also funded by the Clinical Research Plan
   (SHDC2020CR6005-002).
CR Abrey LE, 2006, J CLIN ONCOL, V24, P5711, DOI 10.1200/JCO.2006.08.2941
   Abrey LE, 2005, J CLIN ONCOL, V23, P5034, DOI 10.1200/JCO.2005.13.524
   Alimohamed N, 2012, LEUKEMIA LYMPHOMA, V53, P862, DOI 10.3109/10428194.2011.633250
   Batchelor T, 2003, J CLIN ONCOL, V21, P1044, DOI 10.1200/JCO.2003.03.036
   Batchelor TT, 2011, NEUROLOGY, V76, P929, DOI 10.1212/WNL.0b013e31820f2d94
   Camilleri-Broet S, 1998, AM J CLIN PATHOL, V110, P607, DOI 10.1093/ajcp/110.5.607
   Chamoun K, 2017, NEUROLOGY, V88, P101, DOI 10.1212/WNL.0000000000003420
   Choi MK, 2013, INT J HEMATOL, V98, P346, DOI 10.1007/s12185-013-1403-z
   Dietrich J, 2020, ONCOLOGIST, V25, P747, DOI 10.1634/theoncologist.2020-0489
   Ferreri AJM, 2003, J CLIN ONCOL, V21, P266, DOI 10.1200/JCO.2003.09.139
   Ferreri AJM, 2017, HEMATOL-AM SOC HEMAT, P565, DOI 10.1182/asheducation-2017.1.565
   Fischer L, 2006, ANN ONCOL, V17, P1141, DOI 10.1093/annonc/mdl070
   Ghesquieres H, 2019, ANN ONCOL, V30, P621, DOI 10.1093/annonc/mdz032
   Hernandez-Ilizaliturri FJ, 2011, CANCER-AM CANCER SOC, V117, P5058, DOI 10.1002/cncr.26135
   Holdhoff M, 2020, ONCOTARGETS THER, V13, P8323, DOI 10.2147/OTT.S192379
   Houillier C, 2015, NEUROLOGY, V84, P325, DOI 10.1212/WNL.0000000000001158
   Kasenda B, 2017, LEUKEMIA, V31, P2623, DOI 10.1038/leu.2017.170
   Kim Jeong Eun, 2012, Korean J Hematol, V47, P60, DOI 10.5045/kjh.2012.47.1.60
   Korfel A, 2016, J CLIN ONCOL, V34, P1757, DOI 10.1200/JCO.2015.64.9897
   Langner-Lemercier S, 2016, NEURO-ONCOLOGY, V18, P1297, DOI 10.1093/neuonc/now033
   Narita Y, 2021, NEURO-ONCOLOGY, V23, P122, DOI 10.1093/neuonc/noaa145
   Nayak L, 2017, BLOOD, V129, P3071, DOI 10.1182/blood-2017-01-764209
   Plotkin SR, 2004, CLIN CANCER RES, V10, P5643, DOI 10.1158/1078-0432.CCR-04-0159
   Raizer JJ, 2012, CANCER-AM CANCER SOC, V118, P3743, DOI 10.1002/cncr.26709
   Reni M, 2007, BRIT J CANCER, V96, P864, DOI 10.1038/sj.bjc.6603660
   Reni M, 1999, BRIT J CANCER, V79, P530, DOI 10.1038/sj.bjc.6690083
   Rubenstein JL, 2018, BLOOD ADV, V2, P1595, DOI 10.1182/bloodadvances.2017014845
   Schaff LR, 2018, CURR ONCOL REP, V20, DOI 10.1007/s11912-018-0666-1
   Seidel S, 2022, CANCERS, V14, DOI 10.3390/cancers14092100
   Soussain C, 2019, EUR J CANCER, V117, P121, DOI 10.1016/j.ejca.2019.05.024
   Soussain C, 2008, J CLIN ONCOL, V26, P2512, DOI 10.1200/JCO.2007.13.5533
   Sun Y, 2017, ONCOTARGETS THER, V10, P2595, DOI 10.2147/OTT.S134684
   Tun HW, 2018, BLOOD, V132, P2240, DOI 10.1182/blood-2018-02-835496
   Villano JL, 2011, BRIT J CANCER, V105, P1414, DOI 10.1038/bjc.2011.357
   Zhang JP, 2013, J NEURO-ONCOL, V115, P71, DOI 10.1007/s11060-013-1196-1
   Zhao HT, 2015, MED ONCOL, V32, DOI 10.1007/s12032-014-0351-7
NR 36
TC 2
Z9 2
U1 1
U2 3
PU FRONTIERS MEDIA SA
PI LAUSANNE
PA AVENUE DU TRIBUNAL FEDERAL 34, LAUSANNE, CH-1015, SWITZERLAND
SN 2234-943X
J9 FRONT ONCOL
JI Front. Oncol.
PD JUL 11
PY 2022
VL 12
AR 938421
DI 10.3389/fonc.2022.938421
PG 9
WC Oncology
WE Science Citation Index Expanded (SCI-EXPANDED)
SC Oncology
GA 3I4NP
UT WOS:000832696000001
PM 35898888
OA Green Published, gold
DA 2024-06-03
ER

PT J
AU Berthelot, A
   Bequet, C
   Harlay, V
   Petrirena, G
   Campello, C
   Barrié, M
   Appay, R
   Chinot, O
   Tabouret, E
AF Berthelot, Axel
   Bequet, Celine
   Harlay, Vincent
   Petrirena, Gregorio
   Campello, Chantal
   Barrie, Maryline
   Appay, Romain
   Chinot, Olivier
   Tabouret, Emeline
TI Prognostic value of circulating lymphocyte subsets in primary central
   nervous system lymphoma
SO JOURNAL OF NEURO-ONCOLOGY
LA English
DT Article
DE CNS-DLBCL; Lymphocytes; Lymphocyte immunophenotyping; CD4; CD8+ratio
ID PRIMARY CNS LYMPHOMA; PHASE-II; RATIO
AB Background Immunity plays an important role in CNS-DLBCL development. CNS-DLBCL predictive factors need to be improved. Objective To evaluate the predictive value of circulating lymphocyte subsets in PCNSL patients. Methods We prospectively analyzed blood lymphocyte immunophenotyping (LIP) in newly CNS-DLBCL referred to our institution between December 2013 and January 2020. LIP analysis was performed before rituximab and chemotherapy administration. The clinical, radiological, histological, biological and treatment data were retrospectively collected. Results Fifty-three patients were included with a median age of 69.7 (range 21.7-87.5). Median KPS was 60 (range 30-100). Thirty-three patients (64%) presented with one or several lymphopenias: 21 (40%), 24 (46%) and 9 (17%) NK, T and B lymphopenias respectively. Only 11 patients (21%) had normal LIP. Median CD4+/CD8+ ratio was 2.11 (range 0.54-9.11). This ratio was normal, low or high in 27%, 28% and 44% of patients respectively. The presence of steroids did not impact LIP results. Complete, partial responses, stable and progressive disease (PD) were observed in 24 (50%), 10 (21%), 4 (8%), and 10 (21%) patients respectively. CD4+/CD8+ ratio tended to be different between refractory (PD patients) and non-refractory patients (p = 0.077, ROC AUC: 0.684). Median progression-free survival (PFS) and overall survival (OS) were 14.7 (95%CI 6.5-22.9) and 43.2 (95%CI 21.6-64.9) months, respectively. In multivariate analyses, adjusted by KPS, a CD4+/CD8+ ratio > 1.97 was associated with poor PFS [p = 0.043, HR = 3.32 (1.02-4.88)] and tended to be associated with worse OS (p = 0.064). Conclusion LIP at baseline may predict refractory disease and exhibits a prognostic value in CNS-DLBCL patients.
C1 [Berthelot, Axel; Bequet, Celine; Harlay, Vincent; Petrirena, Gregorio; Campello, Chantal; Barrie, Maryline; Chinot, Olivier; Tabouret, Emeline] CHU Timone, AP HM, Serv Neurooncol, Marseille, France.
   [Appay, Romain; Chinot, Olivier; Tabouret, Emeline] Aix Marseille Univ, Inst Neurophysiopathol, INP, CNRS, Marseille, France.
   [Appay, Romain] CHU Timone, AP HM, Serv Danatomopathol, Marseille, France.
   [Tabouret, Emeline] Univ Hosp La Timone, NeuroOncol Dept, 264 Rue St Pierre, F-13005 Marseille, France.
C3 Aix-Marseille Universite; Assistance Publique-Hopitaux de Marseille;
   Aix-Marseille Universite; Centre National de la Recherche Scientifique
   (CNRS); CNRS - Institute of Physics (INP); Aix-Marseille Universite;
   Assistance Publique-Hopitaux de Marseille; Aix-Marseille Universite;
   Assistance Publique-Hopitaux de Marseille
RP Tabouret, E (corresponding author), CHU Timone, AP HM, Serv Neurooncol, Marseille, France.; Tabouret, E (corresponding author), Aix Marseille Univ, Inst Neurophysiopathol, INP, CNRS, Marseille, France.; Tabouret, E (corresponding author), Univ Hosp La Timone, NeuroOncol Dept, 264 Rue St Pierre, F-13005 Marseille, France.
EM emeline.tabouret@gmail.com
RI Appay, Romain/GRF-4047-2022; CHINOT, Olivier/M-9196-2018
OI Appay, Romain/0000-0003-4545-6063; 
FU patient's association ARTC-Sud
FX This work was supported by the patient's association ARTC-Sud.
CR Abrey LE, 2006, J CLIN ONCOL, V24, P5711, DOI 10.1200/JCO.2006.08.2941
   An Y, 2019, RADIOTHER ONCOL, V131, P88, DOI 10.1016/j.radonc.2018.12.003
   Cao X, 2021, ANN HEMATOL, V100, P995, DOI 10.1007/s00277-021-04474-3
   Ferreri AJM, 2003, J CLIN ONCOL, V21, P266, DOI 10.1200/JCO.2003.09.139
   Ghesquieres H, 2019, ANN ONCOL, V30, P621, DOI 10.1093/annonc/mdz032
   Grommes C, 2019, NEURO-ONCOLOGY, V21, P296, DOI 10.1093/neuonc/noy192
   Grommes C, 2017, J CLIN ONCOL, V35, P2410, DOI 10.1200/JCO.2017.72.7602
   Gu Y, 2020, LEUKEMIA LYMPHOMA, V61, P1869, DOI 10.1080/10428194.2020.1751840
   Houillier C, 2020, NEUROLOGY, V94, pE1027, DOI 10.1212/WNL.0000000000008900
   Houillier C, 2019, J CLIN ONCOL, V37, P823, DOI 10.1200/JCO.18.00306
   Jung J, 2017, ONCOTARGET, V8, P74975, DOI 10.18632/oncotarget.20480
   Le M, 2019, ONCOLOGIST, V24, pE898, DOI 10.1634/theoncologist.2018-0629
   Liu CJ, 2020, CANCER MED-US, V9, P2134, DOI 10.1002/cam4.2872
   Lu YX, 2021, FRONT ONCOL, V11, DOI 10.3389/fonc.2021.708784
   Luo Q, 2021, FRONT ONCOL, V11, DOI 10.3389/fonc.2021.639644
   Marcelis L, 2020, CANCER IMMUNOL IMMUN, V69, P1751, DOI 10.1007/s00262-020-02575-y
   Omuro AMP, 2007, J NEURO-ONCOL, V85, P207, DOI 10.1007/s11060-007-9397-0
   Schorb E, 2013, HAEMATOLOGICA, V98, P765, DOI 10.3324/haematol.2012.076075
   Soussain C, 2019, EUR J CANCER, V117, P121, DOI 10.1016/j.ejca.2019.05.024
   Wang J, 2017, PLOS ONE, V12, DOI 10.1371/journal.pone.0176008
   Zhang XY, 2016, CANCER SCI, V107, P1471, DOI 10.1111/cas.13020
NR 21
TC 2
Z9 2
U1 0
U2 1
PU SPRINGER
PI NEW YORK
PA ONE NEW YORK PLAZA, SUITE 4600, NEW YORK, NY, UNITED STATES
SN 0167-594X
EI 1573-7373
J9 J NEURO-ONCOL
JI J. Neuro-Oncol.
PD AUG
PY 2022
VL 159
IS 1
BP 15
EP 22
DI 10.1007/s11060-022-04032-5
EA JUN 2022
PG 8
WC Oncology; Clinical Neurology
WE Science Citation Index Expanded (SCI-EXPANDED)
SC Oncology; Neurosciences & Neurology
GA 3F5RT
UT WOS:000817817100002
PM 35763119
DA 2024-06-03
ER

PT J
AU Desjardins, C
   Larrieu-Ciron, D
   Choquet, S
   Mokhtari, K
   Charlotte, F
   Nichelli, L
   Mathon, B
   Ahle, G
   Le Garff-Tavernier, M
   Morales-Martinez, A
   Dehais, C
   Hoang-Xuan, K
   Houillier, C
AF Desjardins, Clement
   Larrieu-Ciron, Delphine
   Choquet, Sylvain
   Mokhtari, Karima
   Charlotte, Frederic
   Nichelli, Lucia
   Mathon, Bertrand
   Ahle, Guido
   Le Garff-Tavernier, Magali
   Morales-Martinez, Andrea
   Dehais, Caroline
   Hoang-Xuan, Khe
   Houillier, Caroline
TI Chemotherapy is an efficient treatment in primary CNS MALT lymphoma
SO JOURNAL OF NEURO-ONCOLOGY
LA English
DT Article
DE MALT; Primary central nervous system lymphoma; Neuro-oncology;
   Chemotherapy
ID MARGINAL ZONE LYMPHOMA; B-CELL LYMPHOMA; COMPLICATIONS; RADIOTHERAPY
AB Background Mucosae-associated lymphoid tissue (MALT) lymphomas are a rare and poorly understood form of primary central nervous system lymphoma (PCNSL). The aim of this study was to better describe these tumors, their management and their long-term prognosis. Methods Patients with primary CNS MALT lymphoma (PCNSML) were retrospectively selected from the database on PCNSL of the Pitie-Salpetriere Hospital. Results Of 662 PCNSL, 11 (1.7%) PCNSML (9 females and 2 males, median age: 56 years) were selected. The median time from first symptoms to diagnosis was 13 months. Location was dural in 8 cases and parenchymal in 3 cases. The disease was multifocal/diffuse in 7 cases. In first line, all patients received chemotherapy (high-dose methotrexate (HD-MTX) based chemotherapy (n = 4) and non-HD-MTX-based chemotherapy (n = 7)), preceded by surgery in 4 cases. None received radiotherapy. According to the IPCG (International PCNSL Collaborative Group) criteria, the overall response rate was 7/11 (64%). At latest news, 5 patients had persistent contrast enhancement, stable with no treatment since a median of 57 months, raising the question of complete response despite persisting contrast enhancement. No patient developed neurotoxicity except for one patient who subsequently received radiotherapy. The median follow-up was 109 months. The median progression-free survival was 78.0 months and the 10-year overall survival rate was 90%. Conclusion This is the largest series demonstrating that chemotherapy is an efficient treatment in PCNSML, with an excellent long-term outcome and the absence of neurotoxicity, and calling into question the relevance of the IPCG criteria for the evaluation of response.
C1 [Desjardins, Clement; Larrieu-Ciron, Delphine; Morales-Martinez, Andrea; Dehais, Caroline; Hoang-Xuan, Khe; Houillier, Caroline] Sorbonne Univ, Hop Pitie Salpetriere, AP HP, Neurooncol Dept,IHU,ICM, Paris, France.
   [Larrieu-Ciron, Delphine] CHU Toulouse Purpan, Hop Pierre Paul Riquet, Neurol Dept, Toulouse, France.
   [Choquet, Sylvain] Hop La Pitie Salpetriere, AP HP, Clin Hematol Dept, Paris, France.
   [Mokhtari, Karima] Hop La Pitie Salpetriere, AP HP, Neuropathol Dept, Paris, France.
   [Charlotte, Frederic] Sorbonne Univ, Grp Hosp Pitie Salpetriere Charles Foix, Serv Anat & Cytol Pathol, Paris, France.
   [Nichelli, Lucia] Hop La Pitie Salpetriere, AP HP, Neuroradiol Dept, Paris, France.
   [Mathon, Bertrand] Hop La Pitie Salpetriere, AP HP, Neurosurg Dept, Paris, France.
   [Ahle, Guido] Hop Civils Colmar, Dept Neurol, Colmar, France.
   [Le Garff-Tavernier, Magali] Hop La Pitie Salpetriere, AP HP, Hematobiol Dept, Paris, France.
C3 Assistance Publique Hopitaux Paris (APHP); Hopital Universitaire
   Pitie-Salpetriere - APHP; Sorbonne Universite; CHU de Toulouse;
   Assistance Publique Hopitaux Paris (APHP); Hopital Universitaire
   Pitie-Salpetriere - APHP; Sorbonne Universite; Sorbonne Universite;
   Assistance Publique Hopitaux Paris (APHP); Hopital Universitaire
   Pitie-Salpetriere - APHP; Sorbonne Universite; Assistance Publique
   Hopitaux Paris (APHP); Hopital Universitaire Charles-Foix - APHP;
   Hopital Universitaire Pitie-Salpetriere - APHP; Assistance Publique
   Hopitaux Paris (APHP); Hopital Universitaire Pitie-Salpetriere - APHP;
   Sorbonne Universite; Sorbonne Universite; Assistance Publique Hopitaux
   Paris (APHP); Hopital Universitaire Pitie-Salpetriere - APHP; Sorbonne
   Universite; Assistance Publique Hopitaux Paris (APHP); Hopital
   Universitaire Pitie-Salpetriere - APHP
RP Houillier, C (corresponding author), Sorbonne Univ, Hop Pitie Salpetriere, AP HP, Neurooncol Dept,IHU,ICM, Paris, France.
EM caroline.houillier@aphp.fr
RI Ahle, Guido/GSN-0352-2022
OI Ahle, Guido/0000-0002-0877-2289; Desjardins,
   Clement/0000-0003-1569-9590; Caroline, Dehais/0000-0003-2910-4930; Hoang
   Xuan, Khe/0000-0003-4072-1999; MOKHTARI, Karima/0000-0002-4777-7584;
   Larrieu, Delphine/0000-0002-0478-7774; Houillier,
   Caroline/0000-0003-2931-7522
CR Abboud H, 2005, J NEURO-ONCOL, V75, P221, DOI 10.1007/s11060-005-1940-2
   Abrey LE, 2005, J CLIN ONCOL, V23, P5034, DOI 10.1200/JCO.2005.13.524
   [Anonymous], 2021, WHO Classification of tumours, V6
   Ayanambakkam A, 2018, CL LYMPH MYELOM LEUK, V18, P34, DOI 10.1016/j.clml.2017.09.012
   Bayraktar S, 2010, ANN HEMATOL, V89, P1003, DOI 10.1007/s00277-010-0976-3
   Campo E., 2017, WHO Classification of Tumours of Haematopoietic and Lymphoid Tissues, V4th
   Chan WC, 1997, BLOOD, V89, P3909
   Chihara Dai, 2018, Oncotarget, V9, P28897, DOI 10.18632/oncotarget.25622
   de la Fuente MI, 2017, LEUKEMIA LYMPHOMA, V58, P882, DOI 10.1080/10428194.2016.1218006
   Houillier C, 2020, NEUROLOGY, V94, pE1027, DOI 10.1212/WNL.0000000000008900
   Iwamoto FM, 2006, NEUROLOGY, V66, P1763, DOI 10.1212/01.wnl.0000218284.23872.eb
   Kaulen LD, 2020, J NEURO-ONCOL, V149, P153, DOI 10.1007/s11060-020-03583-9
   Khalil MO, 2014, BRIT J HAEMATOL, V165, P67, DOI 10.1111/bjh.12730
   Knop S, 2005, LEUKEMIA LYMPHOMA, V46, P1593, DOI 10.1080/10428190500178472
   Kumar S, 1997, AM J SURG PATHOL, V21, P81, DOI 10.1097/00000478-199701000-00009
   Lim T, 2011, ANN HEMATOL, V90, P1391, DOI 10.1007/s00277-011-1225-0
   Lima VS, 2003, J CLIN ONCOL, V21, P4058, DOI 10.1200/JCO.2003.12.054
   Matmati K, 2010, HEMATOL REP, V2, P48, DOI 10.4081/hr.2010.e10
   Nomani L, 2020, AM J CLIN PATHOL, V154, P124, DOI 10.1093/ajcp/aqaa032
   Olszewski AJ, 2013, CANCER-AM CANCER SOC, V119, P629, DOI 10.1002/cncr.27773
   Psimaras D, 2012, B CANCER, V99, P851, DOI 10.1684/bdc.2012.1624
   Puri DR, 2008, INT J RADIAT ONCOL, V71, P1425, DOI 10.1016/j.ijrobp.2007.12.007
   Razaq Wajeeha, 2009, Clin Lymphoma Myeloma, V9, pE5, DOI 10.3816/CLM.2009.n.052
   Soussain C, 2009, LANCET, V374, P1639, DOI 10.1016/S0140-6736(09)61299-X
   Sunderland AJ, 2020, CANCER MED-US, V9, P663, DOI 10.1002/cam4.2732
   Thieblemont C, 2014, SEMIN CANCER BIOL, V24, P33, DOI 10.1016/j.semcancer.2013.11.005
   Tu PH, 2005, J CLIN ONCOL, V23, P5718, DOI 10.1200/JCO.2005.17.624
   Venkataraman G, 2011, MODERN PATHOL, V24, P355, DOI 10.1038/modpathol.2010.206
   Zhao LH, 2020, FRONT ONCOL, V10, DOI 10.3389/fonc.2020.01523
NR 29
TC 2
Z9 2
U1 1
U2 4
PU SPRINGER
PI NEW YORK
PA ONE NEW YORK PLAZA, SUITE 4600, NEW YORK, NY, UNITED STATES
SN 0167-594X
EI 1573-7373
J9 J NEURO-ONCOL
JI J. Neuro-Oncol.
PD AUG
PY 2022
VL 159
IS 1
BP 151
EP 161
DI 10.1007/s11060-022-04052-1
EA JUN 2022
PG 11
WC Oncology; Clinical Neurology
WE Science Citation Index Expanded (SCI-EXPANDED)
SC Oncology; Neurosciences & Neurology
GA 3F5RT
UT WOS:000813587300002
PM 35725885
DA 2024-06-03
ER

PT J
AU Zhao, LM
   Hu, R
   Xie, FF
   Kargilis, DC
   Imami, M
   Yang, S
   Guo, JQ
   Jiao, X
   Chen, RT
   Wei-Hua, L
   Li, L
AF Zhao, Lin-mei
   Hu, Rong
   Xie, Fang-Fang
   Clay Kargilis, Daniel
   Imami, Maliha
   Yang, Shuai
   Guo, Jiu-Qing
   Jiao, Xiao
   Chen, Rui-ting
   Wei-Hua, Liao
   Li, Lang
TI Radiomic-Based MRI for Classification of Solitary Brain Metastases
   Subtypes From Primary Lymphoma of the Central Nervous System
SO JOURNAL OF MAGNETIC RESONANCE IMAGING
LA English
DT Article
DE machine learning; brain metastases; lymphoma; magnetic resonance
   imaging; differential diagnosis
ID EUROPEAN ASSOCIATION; CNS LYMPHOMAS; DIAGNOSIS; GUIDELINES; TUMORS;
   DIFFERENTIATION; FEATURES; MACHINE
AB Background Differential diagnosis of brain metastases subtype and primary central nervous system lymphoma (PCNSL) is necessary for treatment decisions. The application of machine learning facilitates the classification of brain tumors, but prior investigations into primary lymphoma and brain metastases subtype classification have been limited. Purpose To develop a machine-learning model to classify PCNSL, brain metastases with primary lung and non-lung origin. Study Type Retrospective. Population A total of 211 subjects with pathologically confirmed PCNSL or brain metastases (training cohort 168 and testing cohort 43). Field Strength/Sequence A 3.0 T axial contrast-enhanced T1-weighted spin-echo inversion recovery sequence (T1WI-CE), axial T2-weighted fluid-attenuation inversion recovery sequence (T2FLAIR) Assessment Several machine-learning models (support vector machine, random forest, and K-nearest neighbors) were built with least absolute shrinkage and selection operator (LASSO) using features from T1WI-CE, T2FLAIR, and clinical. The model with the highest performance in the training cohort was selected to differentiate lesions in the testing cohort. Then, three radiologists conducted a two-round classification (with and without model reference) using images and clinical information from testing cohorts. Statistical Tests Five-fold cross-validation was used for model evaluation and calibration. Model performance was assessed based on sensitivity, specificity, accuracy, and area under the receiver operating characteristic curve (AUC). Results Twenty-five image features were selected by LASSO analysis. Random forest classifier was selected for its highest performance on the training set with an AUC of 0.73. After calibration, this model achieved an accuracy of 0.70 on the testing set. Accuracies of all three radiologists improved under model reference (0.49 vs. 0.70, 0.60 vs. 0.77, 0.58 vs. 0.72, respectively). Data Conclusion The random forest model based on conventional MRI and clinical data can diagnose PCNSL and brain metastases subtypes (lung and non-lung origin). Model classification can help foster the diagnostic accuracy of specialists and streamline prognostication workflow. Evidence Level 4 Technical Efficacy Stage 2
C1 [Zhao, Lin-mei; Hu, Rong; Xie, Fang-Fang; Yang, Shuai; Guo, Jiu-Qing; Jiao, Xiao; Chen, Rui-ting; Wei-Hua, Liao; Li, Lang] Cent South Univ, Xiangya Hosp, Dept Radiol, 87 Xiangya Rd, Changsha 410008, Peoples R China.
   [Zhao, Lin-mei; Hu, Rong; Xie, Fang-Fang; Yang, Shuai; Guo, Jiu-Qing; Jiao, Xiao; Chen, Rui-ting; Wei-Hua, Liao; Li, Lang] Cent South Univ, Xiangya Hosp, Natl Engn Res Ctr Personalized Diagnost & Therape, Changsha, Peoples R China.
   [Clay Kargilis, Daniel; Imami, Maliha] Johns Hopkins Univ, Sch Med, Dept Radiol & Radiol Sci, Baltimore, MD USA.
C3 Central South University; Central South University; Johns Hopkins
   University
RP Li, L (corresponding author), Cent South Univ, Xiangya Hosp, Dept Radiol, 87 Xiangya Rd, Changsha 410008, Peoples R China.
EM lilangxycsu@163.com
RI zhao, linmei/HGC-1114-2022
OI zhao, linmei/0000-0002-5214-1898; Kargilis, Daniel/0000-0001-7013-4301
CR Achrol AS, 2019, NAT REV DIS PRIMERS, V5, DOI 10.1038/s41572-018-0055-y
   Artzi M, 2019, J MAGN RESON IMAGING, V50, P519, DOI 10.1002/jmri.26643
   Baraniskin A, 2012, BRIT J HAEMATOL, V156, P421, DOI 10.1111/j.1365-2141.2011.08928.x
   Berghoff AS, 2016, ESMO OPEN, V1, DOI 10.1136/esmoopen-2015-000024
   Bette S, 2016, ROFO-FORTSCHR RONTG, V188, P1134, DOI 10.1055/s-0042-115572
   Boire A, 2020, NAT REV CANCER, V20, P4, DOI 10.1038/s41568-019-0220-y
   Bühring U, 2001, NEUROLOGY, V57, P393, DOI 10.1212/WNL.57.3.393
   Chandra Mayank Arya, 2021, International Journal of Information Technology, V13, P1, DOI 10.1007/s41870-017-0080-1
   DeAngelis LM, 2001, NEW ENGL J MED, V344, P114, DOI 10.1056/NEJM200101113440207
   Deckert M, 2014, HEMATOL ONCOL, V32, P57, DOI 10.1002/hon.2087
   Fox BD, 2011, NEUROSURG CLIN N AM, V22, P1, DOI 10.1016/j.nec.2010.08.007
   Goyal P, 2017, QUANT IMAG MED SURG, V7, P511, DOI 10.21037/qims.2017.09.03
   Hoang-Xuan K, 2015, LANCET ONCOL, V16, pE322, DOI 10.1016/S1470-2045(15)00076-5
   Jiao ZC, 2021, LANCET DIGIT HEALTH, V3, pE286, DOI 10.1016/S2589-7500(21)00039-X
   Kang D, 2018, NEURO-ONCOLOGY, V20, P1251, DOI 10.1093/neuonc/noy021
   Kniep HC, 2019, RADIOLOGY, V290, P479, DOI 10.1148/radiol.2018180946
   Kwok HM, 2022, J CLIN IMAG SCI, V12, DOI 10.25259/JCIS_135_2021
   Le Rhun E, 2021, ANN ONCOL, V32, P1332, DOI 10.1016/j.annonc.2021.07.016
   Lu SS, 2016, EUR J RADIOL, V85, P1722, DOI 10.1016/j.ejrad.2016.07.005
   Mora P, 2014, EUR RADIOL, V24, P2895, DOI 10.1007/s00330-014-3308-5
   Ortiz-Ramón R, 2018, EUR RADIOL, V28, P4514, DOI 10.1007/s00330-018-5463-6
   Ostrom Quinn T, 2019, Neuro Oncol, V21, pv1, DOI 10.1093/neuonc/noz150
   Park JE, 2020, SCI REP-UK, V10, DOI 10.1038/s41598-020-78485-x
   Pedregosa F, 2011, J MACH LEARN RES, V12, P2825
   Polyzoidis KS, 2005, CANCER TREAT REV, V31, P247, DOI 10.1016/j.ctrv.2005.03.006
   Priya S, 2021, CANCERS, V13, DOI 10.3390/cancers13112568
   Priya S, 2021, SCI REP-UK, V11, DOI 10.1038/s41598-021-90032-w
   Ramteke RJ, 2012, Int J Adv Comput Res, V2, P190
   Schiff, 2001, Curr Treat Options Neurol, V3, P89, DOI 10.1007/s11940-001-0027-4
   Sheykhmousa M, 2020, IEEE J-STARS, V13, P6308, DOI 10.1109/JSTARS.2020.3026724
   Shim WH, 2015, PLOS ONE, V10, DOI 10.1371/journal.pone.0134761
   Shrot S, 2019, NEURORADIOLOGY, V61, P757, DOI 10.1007/s00234-019-02195-z
   Soffietti R, 2017, NEURO-ONCOLOGY, V19, P162, DOI 10.1093/neuonc/now241
   van Griethuysen JJM, 2017, CANCER RES, V77, pE104, DOI 10.1158/0008-5472.CAN-17-0339
   Wang TT, 2021, EUR RADIOL, V31, P6125, DOI 10.1007/s00330-020-07678-9
   Xi IL, 2020, CLIN CANCER RES, V26, P1944, DOI 10.1158/1078-0432.CCR-19-0374
   Xi YB, 2019, EUR J RADIOL, V112, P59, DOI 10.1016/j.ejrad.2019.01.008
   Yeh RH, 2015, J NEUROIMAGING, V25, P474, DOI 10.1111/jon.12149
   Zacharaki EI, 2009, MAGN RESON MED, V62, P1609, DOI 10.1002/mrm.22147
NR 39
TC 2
Z9 3
U1 1
U2 14
PU WILEY
PI HOBOKEN
PA 111 RIVER ST, HOBOKEN 07030-5774, NJ USA
SN 1053-1807
EI 1522-2586
J9 J MAGN RESON IMAGING
JI J. Magn. Reson. Imaging
PD JAN
PY 2023
VL 57
IS 1
BP 227
EP 235
DI 10.1002/jmri.28276
EA JUN 2022
PG 9
WC Radiology, Nuclear Medicine & Medical Imaging
WE Science Citation Index Expanded (SCI-EXPANDED)
SC Radiology, Nuclear Medicine & Medical Imaging
GA 8L9BS
UT WOS:000804716300001
PM 35652509
DA 2024-06-03
ER

PT J
AU Si, PP
   Zhou, XH
   Qu, ZZ
AF Si, Pei-pei
   Zhou, Xiao-hui
   Qu, Zhen-zhen
TI Identification of Serum miRNAs as Effective Diagnostic Biomarkers for
   Distinguishing Primary Central Nervous System Lymphoma from Glioma
SO JOURNAL OF IMMUNOLOGY RESEARCH
LA English
DT Article
ID MANAGEMENT; MICRORNA; CANCER; CHALLENGES
AB Invasive surgical cerebrum biopsy results in delayed treatment for the definitive diagnosis of primary central nervous system lymphoma (PCNSL). The existent research was aimed at confirming the underlying diagnostic miRNAs of distinguishing PCNSL from glioma. A publicly available miRNA expression profiles (GSE139031) from adult PCNSL as well as glioma specimens were provided by GEO datasets. Differentially expressed miRNAs (DEMs) were filtered between 42 PCNSL patients and 170 glioma patients. Candidate miRNAs were identified through SVM-RFE analysis and LASSO model. ROC assays were operated to determine the diagnostic value of serum miRNAs in distinguishing PCNSL from glioma. StarBase v2.0 was applied to screen the targeting genes of miRNAs, and KEGG analysis was applied using the targeting genes of miRNAs. In this study, we identified 12 dysregulated miRNAs between PCNSL and glioma samples. The ten critical miRNAs (miR-6820-3p, miR-6803-3p, miR-30a-3p, miR-4751, miR-3918, miR-146a-3p, miR-548am-3p, miR-371a-3p, miR-487a-3p, and miR-4756-5p) between these two algorithms were ultimately identified. The results of KEGG revealed that the targeting genes of hsa-miR-3918 were primarily related to MAPK signal pathway, PI3K-Akt signal pathway, and human papillomavirus infection. Overall, bioinformatics analysis revealed that ten miRNAs are potential biomarker for distinguishing PCNSL from glioma.
C1 [Si, Pei-pei; Qu, Zhen-zhen] Hebei Med Univ, Dept Neurol, Key Lab Neurol Hebei Prov, Hosp 2, Shijiazhuang, Hebei, Peoples R China.
   [Zhou, Xiao-hui] Hebei Med Univ, Hosp 1, Dept Anesthesiol, Shijiazhuang, Hebei, Peoples R China.
C3 Hebei Medical University; Hebei Medical University
RP Qu, ZZ (corresponding author), Hebei Med Univ, Dept Neurol, Key Lab Neurol Hebei Prov, Hosp 2, Shijiazhuang, Hebei, Peoples R China.
EM quzhzh@hebmu.edu.cn
RI Zhou, Xiaohui/HNC-2193-2023
FU Project of Hebei Provincial Department of Health [20180310]; Traditional
   Chinese Medicine Scientific Research Project of Hebei Province [2022390]
FX This work was supported by Project of Hebei Provincial Department of
   Health (No. 20180310) and Traditional Chinese Medicine Scientific
   Research Project of Hebei Province (No. 2022390).
CR Alcaide-Leon P, 2017, AM J NEURORADIOL, V38, P1145, DOI 10.3174/ajnr.A5173
   Backes C, 2016, MOL DIAGN THER, V20, P509, DOI 10.1007/s40291-016-0221-4
   Barwari T, 2016, J AM COLL CARDIOL, V68, P2577, DOI 10.1016/j.jacc.2016.09.945
   Bush NAO, 2017, NEUROSURG REV, V40, P1, DOI 10.1007/s10143-016-0709-8
   Cardoso APF, 2020, TOXICOL APPL PHARM, V409, DOI 10.1016/j.taap.2020.115306
   Carlsson SK, 2014, EMBO MOL MED, V6, P1359, DOI 10.15252/emmm.201302627
   Chaganti J, 2021, WORLD NEUROSURG, V151, pE979, DOI 10.1016/j.wneu.2021.05.026
   Cheung-Lee WL, 2019, J IND MICROBIOL BIOT, V46, P1371, DOI 10.1007/s10295-019-02197-z
   Chukwueke UN, 2019, HEMATOL ONCOL CLIN N, V33, P597, DOI 10.1016/j.hoc.2019.03.008
   Gao C, 2020, PATHOL ONCOL RES, V26, P947, DOI 10.1007/s12253-019-00597-1
   Grommes C, 2019, NEURO-ONCOLOGY, V21, P296, DOI 10.1093/neuonc/noy192
   Grommes C, 2017, J CLIN ONCOL, V35, P2410, DOI 10.1200/JCO.2017.72.7602
   Han CH, 2017, CANCER-AM CANCER SOC, V123, P4314, DOI 10.1002/cncr.30965
   Han Y, 2022, J MOL NEUROSCI, V72, P433, DOI 10.1007/s12031-021-01952-1
   Holdhoff M, 2020, J NATL COMPR CANC NE, V18, P1571, DOI 10.6004/jnccn.2020.7667
   Huang SJ, 2018, CANCER GENOM PROTEOM, V15, P41, DOI 10.21873/cgp.20063
   Jones J, 2021, NEUROSURGERY, V88, pE221, DOI 10.1093/neuros/nyaa540
   Kondo Y, 2014, CANCER SCI, V105, P363, DOI 10.1111/cas.12379
   Krol J, 2010, NAT REV GENET, V11, P597, DOI 10.1038/nrg2843
   Lee YS, 2009, ANNU REV PATHOL-MECH, V4, P199, DOI 10.1146/annurev.pathol.4.110807.092222
   Li JH, 2014, NUCLEIC ACIDS RES, V42, pD92, DOI 10.1093/nar/gkt1248
   Liu B, 2014, BRIEF BIOINFORM, V15, P1, DOI 10.1093/bib/bbs075
   Mishra S, 2016, CRIT REV ONCOL HEMAT, V98, P12, DOI 10.1016/j.critrevonc.2015.10.003
   Ostrom QT, 2014, NEURO-ONCOLOGY, V16, P896, DOI 10.1093/neuonc/nou087
   Rupaimoole R, 2017, NAT REV DRUG DISCOV, V16, P203, DOI 10.1038/nrd.2016.246
   Saadatpour L, 2016, CANCER GENE THER, V23, P415, DOI 10.1038/cgt.2016.48
   Sun G, 2018, J CELL BIOCHEM, V119, P4540, DOI 10.1002/jcb.26591
   Wang ZY, 2015, BIOCHEM BIOPH RES CO, V465, P374, DOI 10.1016/j.bbrc.2015.08.007
   Xu SC, 2020, CANCER LETT, V476, P1, DOI 10.1016/j.canlet.2020.02.002
   Zhao Y, 2021, MOL ONCOL, V15, P1088, DOI 10.1002/1878-0261.12902
   Zhou Q, 2018, CANCER SCI, V109, P2651, DOI 10.1111/cas.13714
NR 31
TC 2
Z9 2
U1 2
U2 3
PU HINDAWI LTD
PI LONDON
PA ADAM HOUSE, 3RD FLR, 1 FITZROY SQ, LONDON, W1T 5HF, ENGLAND
SN 2314-8861
EI 2314-7156
J9 J IMMUNOL RES
JI J Immunol. Res.
PD APR 20
PY 2022
VL 2022
AR 5052609
DI 10.1155/2022/5052609
PG 7
WC Immunology
WE Science Citation Index Expanded (SCI-EXPANDED)
SC Immunology
GA F4QR7
UT WOS:000982214600002
PM 35497882
OA Green Published, gold
DA 2024-06-03
ER

PT J
AU Yim, J
   Koh, J
   Kim, S
   Song, SG
   Bae, JM
   Yun, HS
   Sung, JY
   Kim, TM
   Park, SH
   Jeon, YK
AF Yim, Jeemin
   Koh, Jiwon
   Kim, Sehui
   Song, Seung Geun
   Bae, Jeong Mo
   Yun, Hongseok
   Sung, Ji-Youn
   Kim, Tae Min
   Park, Sung-Hye
   Jeon, Yoon Kyung
TI Clinicopathologic and Genetic Features of Primary T-cell Lymphomas of
   the Central Nervous System An Analysis of 11 Cases Using Targeted Gene
   Sequencing
SO AMERICAN JOURNAL OF SURGICAL PATHOLOGY
LA English
DT Article
DE primary CNS lymphoma; primary CNS T-cell lymphoma; targeted gene
   sequencing; genetic analysis
ID STAT3 MUTATIONS; FAS GENE; TUMOR; MULTICENTER; DELETION; GROWTH; JAK3
AB Primary central nervous system lymphoma (PCNSL) of peripheral T-cell lineage (T-PCNSL) is rare, and its genetic and clinicopathologic features remain unclear. Here, we present 11 cases of T-PCNSL in immunocompetent individuals from a single institute, focusing on their genetic alterations. Seven cases were subject to targeted panel sequencing covering 120 lymphoma-related genes. Nine of the eleven cases were classified as peripheral T-cell lymphoma, not otherwise specified (PTCL-NOS), of which one was of gamma delta T-cell lineage. There was one case of anaplastic lymphoma kinase-positive anaplastic large cell lymphoma and another of extranodal natural killer (NK)/T-cell lymphoma (ENKTL) of alpha beta T-cell lineage. The male to female ratio was 7 : 4 and the age ranged from 3 to 75 years (median, 61 y). Most patients presented with neurological deficits (n=10) and showed multifocal lesions (n=9) and deep brain structure involvement (n=9). Tumor cells were mostly small-to-medium, and T-cell monoclonality was detected in all nine evaluated cases. PTCL-NOS was CD4-positive (n=4), CD8-positive (n=3), mixed CD4-positive and CD8-positive (n=1), or CD4/CD8-double-negative (n=1, gamma delta T-cell type). Cytotoxic molecule expression was observed in 4 (67%) of the 6 evaluated cases. Pathogenic alterations were found in 4 patients: one PTCL-NOS case had a frameshift mutation in KMT2C, another PTCL-NOS case harbored a truncating mutation in TET2, and another (gamma delta T-cell-PTCL-NOS) harbored NRAS G12S and JAK3 M511I mutations, and homozygous deletions of CDKN2A and CDKN2B. The ENKTL (alpha beta T-cell lineage) case harbored mutations in genes ARID1B, FAS, TP53, BCOR, KMT2C, POT1, and PRDM1. In conclusion, most of the T-PCNSL were PTCL-NOS, but sporadic cases of other subtypes including gamma delta T-cell lymphoma, anaplastic lymphoma kinase-positive anaplastic large cell lymphoma, and ENKTL were also encountered. Immunophenotypic analysis, clonality test, and targeted gene sequencing along with clinicoradiologic evaluation, may be helpful for establishing the diagnosis of T-PCNSL. Moreover, this study demonstrates genetic alterations with potential diagnostic and therapeutic utility in T-PCNSL.
C1 [Yim, Jeemin; Koh, Jiwon; Kim, Sehui; Song, Seung Geun; Bae, Jeong Mo; Park, Sung-Hye] Seoul Natl Univ, Coll Med, Seoul Natl Univ Hosp, Dept Pathol, Seoul, South Korea.
   [Kim, Tae Min] Seoul Natl Univ, Coll Med, Seoul Natl Univ Hosp, Dept Internal Med, Seoul, South Korea.
   [Koh, Jiwon; Bae, Jeong Mo; Yun, Hongseok] Seoul Natl Univ Hosp, Ctr Precis Med, Seoul, South Korea.
   [Kim, Sehui] Yonsei Univ, Coll Med, Severance Hosp, Dept Pathol, Seoul, South Korea.
   [Sung, Ji-Youn] Kyung Hee Univ, Sch Med, Dept Pathol, Seoul, South Korea.
   [Kim, Tae Min; Jeon, Yoon Kyung] Seoul Natl Univ, Canc Res Inst, Seoul, South Korea.
C3 Seoul National University (SNU); Seoul National University Hospital;
   Seoul National University (SNU); Seoul National University Hospital;
   Seoul National University (SNU); Seoul National University Hospital;
   Yonsei University; Yonsei University Health System; Kyung Hee
   University; Seoul National University (SNU)
RP Jeon, YK (corresponding author), Seoul Natl Univ, Coll Med, Dept Pathol, 103 Daehak Ro, Seoul 03080, South Korea.
EM dayimmer@gmail.com; jiwonsophia@gmail.com; sulparangi@naver.com;
   sgsong0617@nate.com; jeongmobae@gmail.com; entropy.yun@gmail.com;
   jyune15@gmail.com; gabriel9@snu.ac.kr; shparknp@snu.ac.kr;
   ykjeon@snu.ac.kr
RI Yun, Hongseok/HOC-1240-2023
OI Kim, Sehui/0000-0002-6640-3051
FU Basic Science Research through the National Research Foundation of Korea
   (NRF) - Ministry of Education, Science and Technology (MEST) Program
   [NRF-2016R1D1A1B01015964]; Basic Research Program through the NRF -
   Ministry of Science and ICT (MSIT), Republic of Korea [2020R1A4A1017515]
FX This work was supported by the Basic Science Research through the
   National Research Foundation of Korea (NRF) funded by the Ministry of
   Education, Science and Technology (MEST) Program (grant No.:
   NRF-2016R1D1A1B01015964), and the Basic Research Program through the NRF
   funded by the Ministry of Science and ICT (MSIT) (grant No.:
   2020R1A4A1017515), Republic of Korea.
CR Anastasov N, 2010, HAEMATOL-HEMATOL J, V95, P760, DOI 10.3324/haematol.2009.014050
   Bataille B, 2000, J NEUROSURG, V92, P261, DOI 10.3171/jns.2000.92.2.0261
   Bergmann AK, 2014, GENE CHROMOSOME CANC, V53, P309, DOI 10.1002/gcc.22141
   Bouchekioua A, 2014, LEUKEMIA, V28, P338, DOI 10.1038/leu.2013.157
   Buscarlet M, 2017, BLOOD, V130, P753, DOI 10.1182/blood-2017-04-777029
   Carr RM, 2021, NAT COMMUN, V12, DOI 10.1038/s41467-021-23186-w
   Crescenzo R, 2015, CANCER CELL, V27, P516, DOI 10.1016/j.ccell.2015.03.006
   de Mel S, 2019, J HEMATOL ONCOL, V12, DOI 10.1186/s13045-019-0716-7
   Diamond EL, 2019, NATURE, V567, P521, DOI 10.1038/s41586-019-1012-y
   Dobashi A, 2016, GENE CHROMOSOME CANC, V55, P460, DOI 10.1002/gcc.22348
   Dummer R, 2017, LANCET ONCOL, V18, P435, DOI 10.1016/S1470-2045(17)30180-8
   Fakhruddin N, 2017, SCI REP-UK, V7, DOI 10.1038/s41598-017-04948-3
   Ferreri AJM, 2002, NEUROLOGY, V58, P1513, DOI 10.1212/WNL.58.10.1513
   Guan H, 2011, J NEURO-ONCOL, V103, P387, DOI 10.1007/s11060-010-0384-5
   Hayabuchi N, 1999, INT J RADIAT ONCOL, V44, P265, DOI 10.1016/S0360-3016(98)00564-1
   Hobbs GA, 2016, J CELL SCI, V129, P1287, DOI 10.1242/jcs.182873
   Iqbal J, 2009, LEUKEMIA, V23, P1139, DOI 10.1038/leu.2009.3
   Jakob JA, 2012, CANCER-AM CANCER SOC, V118, P4014, DOI 10.1002/cncr.26724
   Jerez A, 2012, BLOOD, V120, P3048, DOI 10.1182/blood-2012-06-435297
   Kaluza V, 2006, HUM PATHOL, V37, P769, DOI 10.1016/j.humpath.2006.01.032
   Kataoka K, 2015, NAT GENET, V47, P1304, DOI 10.1038/ng.3415
   Kiel MJ, 2014, BLOOD, V124, P1460, DOI 10.1182/blood-2014-03-559542
   Koo GC, 2012, CANCER DISCOV, V2, P591, DOI 10.1158/2159-8290.CD-12-0028
   Koskela HLM, 2012, NEW ENGL J MED, V366, P1905, DOI 10.1056/NEJMoa1114885
   Küçük C, 2015, NAT COMMUN, V6, DOI 10.1038/ncomms7025
   Küçük C, 2011, P NATL ACAD SCI USA, V108, P20119, DOI 10.1073/pnas.1115128108
   Laginestra MA, 2020, MODERN PATHOL, V33, P179, DOI 10.1038/s41379-019-0279-8
   Laharanne E, 2010, MODERN PATHOL, V23, P547, DOI 10.1038/modpathol.2009.196
   Lee S, 2015, ONCOTARGET, V6, P17764, DOI 10.18632/oncotarget.3776
   Lemonnier F, 2012, BLOOD, V120, P1466, DOI 10.1182/blood-2012-02-408542
   Li LF, 2015, WORLD NEUROSURG, V84, P1176
   Liang DC, 2018, PEDIATR BLOOD CANCER, V65, DOI 10.1002/pbc.26786
   Liao B, 2014, J NEUROL SCI, V343, P46, DOI 10.1016/j.jns.2014.05.015
   Lim T, 2011, ANN HEMATOL, V90, P1391, DOI 10.1007/s00277-011-1225-0
   McKinney M, 2017, CANCER DISCOV, V7, P369, DOI 10.1158/2159-8290.CD-16-0330
   Menon MP, 2015, AM J SURG PATHOL, V39, P1719, DOI 10.1097/PAS.0000000000000503
   Miyata-Takata T, 2017, HISTOPATHOLOGY, V71, P287, DOI 10.1111/his.13223
   Nairismägi ML, 2016, LEUKEMIA, V30, P1311, DOI 10.1038/leu.2016.13
   Ng SB, 2004, MODERN PATHOL, V17, P1097, DOI 10.1038/modpathol.3800157
   Nicolae A, 2014, LEUKEMIA, V28, P2244, DOI 10.1038/leu.2014.200
   Pasca S, 2019, FRONT ONCOL, V9, DOI 10.3389/fonc.2019.01137
   Prajapati HJ, 2014, J CLIN ONCOL, V32, pE26, DOI 10.1200/JCO.2012.47.6796
   Rampias T, 2019, EMBO REP, V20, DOI 10.15252/embr.201846821
   Roberti A, 2016, NAT COMMUN, V7, DOI 10.1038/ncomms12602
   Shen LJ, 2002, AM J PATHOL, V161, P2123, DOI 10.1016/S0002-9440(10)64490-2
   Shenkier TN, 2005, J CLIN ONCOL, V23, P2233, DOI 10.1200/JCO.2005.07.109
   Signoretti S, 1999, AM J PATHOL, V154, P67, DOI 10.1016/S0002-9440(10)65252-2
   Swerdlow SH, 2017, WHO Classification of Tumours of Haematopoietic and Lymphoid Tissues, V2
   Takakuwa T, 2002, ONCOGENE, V21, P4702, DOI 10.1038/sj.onc.1205571
   Tyner JW, 2018, NATURE, V562, P526, DOI 10.1038/s41586-018-0623-z
   Vendramini E, 2019, LEUKEMIA, V33, P2111, DOI 10.1038/s41375-019-0444-6
   Vicente C, 2015, HAEMATOLOGICA, V100, P1301, DOI 10.3324/haematol.2015.130179
   Walker BA, 2015, J CLIN ONCOL, V33, P3911, DOI 10.1200/JCO.2014.59.1503
   Wang SJ, 2020, SCI REP-UK, V10, DOI 10.1038/s41598-020-69194-6
   Xiong J, 2020, CANCER CELL, V37, P403, DOI 10.1016/j.ccell.2020.02.005
   Yamashita Y, 2010, ONCOGENE, V29, P3723, DOI 10.1038/onc.2010.117
   Yim J, 2019, J PATHOL TRANSL MED, V53, P57, DOI 10.4132/jptm.2018.08.21
   Zhang JH, 2012, NATURE, V481, P157, DOI 10.1038/nature10725
   Zhang YJ, 2018, CELL PHYSIOL BIOCHEM, V49, P1, DOI 10.1159/000492835
NR 59
TC 2
Z9 3
U1 0
U2 0
PU LIPPINCOTT WILLIAMS & WILKINS
PI PHILADELPHIA
PA TWO COMMERCE SQ, 2001 MARKET ST, PHILADELPHIA, PA 19103 USA
SN 0147-5185
EI 1532-0979
J9 AM J SURG PATHOL
JI Am. J. Surg. Pathol.
PD APR
PY 2022
VL 46
IS 4
BP 486
EP 497
DI 10.1097/PAS.0000000000001859
PG 12
WC Pathology; Surgery
WE Science Citation Index Expanded (SCI-EXPANDED)
SC Pathology; Surgery
GA ZU1WA
UT WOS:000769634300007
PM 34980830
OA Green Published, hybrid
DA 2024-06-03
ER

PT J
AU Xiao, J
   Wang, SS
   Xu, B
   Yu, LS
   Han, Y
AF Xiao, Jing
   Wang, Shishu
   Xu, Bing
   Yu, Lisha
   Han, Yan
TI RETRACTED: Pemetrexed for Recurrent Primary Central Nervous System
   Lymphoma in the Elderly: Results of a Retrospective Study (Retracted
   Article)
SO JOURNAL OF HEALTHCARE ENGINEERING
LA English
DT Article; Retracted Publication
ID PRIMARY CNS LYMPHOMA; HIGH-DOSE METHOTREXATE; SALVAGE THERAPY; BRAIN;
   RADIOTHERAPY; PROCARBAZINE; RITUXIMAB
AB Aim. Primary central nervous system lymphoma (PCNSL) is an aggressive, destructive, and rapidly progressive malignant brain tumor. Although aggressive therapies were studied trying to increase the median survival of PCNSL, the high relapse rate of PCNSL is still a big problem for the oncology medicine. A retrospective study was made to evaluate the efficacy and safety of pemetrexed in the treatment of patients with recurrent PCNSL. Methods. Twenty-three confirmed recurrent PCNSL patients were selected during April 2012 and August 2016. Dexamethasone, B-12, and folic acid were used to produce the toxicity related to pemetrexed. The patients were intravenously given pemetrexed (900 mg/m(2)) every three weeks for 6 weeks. Results. After the treatment, 7 patients were in complete remission, 6 patients in partial remission, 4 patients in stable condition, and 6 patients in progression. There were 56.5% and 73.9% in the overall response rate and the disease control rate, respectively. The median overall survival (OS) was 6.6 months (95% CI, 4.6-8.6). Conclusion. This study has been the first time to evaluate the safety and effectiveness of pemetrexed on elderly recurrent PCNSL patients. Results demonstrate that using high-dose pemetrexed might be a feasible and effective treatment for recurrent PCNSL in the elderly, and clinical trials should be conducted to further confirm it.
C1 [Xiao, Jing] Yantaishan Hosp, Dept Hematol, Yantai 264000, Peoples R China.
   [Wang, Shishu] Qingdao Univ, Affiliated Hosp 2, Affiliated Qingdao Cent Hosp, Med Coll,Dept Hematol, Qingdao 266042, Peoples R China.
   [Xu, Bing] Qingdao Univ, Affiliated Hosp 2, Affiliated Qingdao Cent Hosp, Med Coll,Dept Neurol 1, Qingdao 266042, Peoples R China.
   [Yu, Lisha] Qingdao Eighth Peoples Hosp, Dept Tradit Chinese Med, Qingdao 266000, Peoples R China.
   [Han, Yan] Shandong Univ Tradit Chinese Med, Affiliated Hosp 2, Dept Gastroenterol, Jinan 250001, Peoples R China.
C3 Qingdao University; Qingdao University; Shandong University of
   Traditional Chinese Medicine
RP Han, Y (corresponding author), Shandong Univ Tradit Chinese Med, Affiliated Hosp 2, Dept Gastroenterol, Jinan 250001, Peoples R China.
EM hanyan@zydey.org.cn
CR Abrey LE, 2009, CURR OPIN NEUROL, V22, P675, DOI 10.1097/WCO.0b013e328332533b
   Abrey LE, 2000, J CLIN ONCOL, V18, P3144, DOI 10.1200/JCO.2000.18.17.3144
   Batchelor T, 2003, J CLIN ONCOL, V21, P1044, DOI 10.1200/JCO.2003.03.036
   DEANGELIS LM, 1992, J CLIN ONCOL, V10, P635, DOI 10.1200/JCO.1992.10.4.635
   Dietrich J, 2020, ONCOLOGIST, V25, P747, DOI 10.1634/theoncologist.2020-0489
   Enting RH, 2004, NEUROLOGY, V63, P901, DOI 10.1212/01.WNL.0000137050.43114.42
   Ferreri AJM, 2009, LANCET, V374, P1512, DOI 10.1016/S0140-6736(09)61416-1
   Fritsch K, 2011, ANN ONCOL, V22, P2080, DOI 10.1093/annonc/mdq712
   Han S, 2016, CLIN TRANSL ONCOL, V18, P138, DOI 10.1007/s12094-015-1345-4
   Illerhaus G, 2009, ANN ONCOL, V20, P319, DOI 10.1093/annonc/mdn628
   Jahnke K, 2006, J NEURO-ONCOL, V80, P159, DOI 10.1007/s11060-006-9165-6
   NELSON DF, 1992, INT J RADIAT ONCOL, V23, P9, DOI 10.1016/0360-3016(92)90538-S
   Ng S, 2000, NEURO-ONCOLOGY, V2, P40, DOI 10.1093/neuonc/2.1.40
   Plotkin SR, 2004, CLIN CANCER RES, V10, P5643, DOI 10.1158/1078-0432.CCR-04-0159
   Raizer JJ, 2012, CANCER-AM CANCER SOC, V118, P3743, DOI 10.1002/cncr.26709
   Reni M, 2007, BRIT J CANCER, V96, P864, DOI 10.1038/sj.bjc.6603660
   Sun Y, 2017, ONCOTARGETS THER, V10, P2595, DOI 10.2147/OTT.S134684
   Thiel E, 2010, LANCET ONCOL, V11, P1036, DOI 10.1016/S1470-2045(10)70229-1
   Voloschin AD, 2008, J NEURO-ONCOL, V86, P211, DOI 10.1007/s11060-007-9464-6
   Zhang JP, 2013, J NEURO-ONCOL, V115, P71, DOI 10.1007/s11060-013-1196-1
   Zhu JJ, 2009, NEURO-ONCOLOGY, V11, P211, DOI 10.1215/15228517-2008-067
NR 21
TC 2
Z9 2
U1 0
U2 4
PU HINDAWI LTD
PI LONDON
PA ADAM HOUSE, 3RD FLR, 1 FITZROY SQ, LONDON, W1T 5HF, ENGLAND
SN 2040-2295
EI 2040-2309
J9 J HEALTHC ENG
JI J. Healthc. Eng.
PD MAR 29
PY 2022
VL 2022
AR 8963547
DI 10.1155/2022/8963547
PG 5
WC Health Care Sciences & Services
WE Science Citation Index Expanded (SCI-EXPANDED)
SC Health Care Sciences & Services
GA 1D1AI
UT WOS:000793540400004
PM 35392141
OA Green Published, gold
DA 2024-06-03
ER

PT J
AU Yoon, SE
   Jo, H
   Kang, ES
   Cho, D
   Cho, J
   Kim, WS
   Kim, SJ
AF Yoon, Sang Eun
   Jo, Hyunji
   Kang, Eun-Suk
   Cho, Duck
   Cho, Junhun
   Kim, Won Seog
   Kim, Seok Jin
TI Role of upfront autologous stem cell transplantation in patients newly
   diagnosed with primary CNS lymphoma treated with R-MVP: real-world data
   from a retrospective single-center analysis
SO BONE MARROW TRANSPLANTATION
LA English
DT Article
ID INTERNATIONAL EXTRANODAL LYMPHOMA; NERVOUS-SYSTEM LYMPHOMA; HIGH-DOSE
   CHEMOTHERAPY; WHOLE-BRAIN RADIOTHERAPY; GRAFT FAILURE; METHOTREXATE;
   CHEMOIMMUNOTHERAPY; RANDOMIZATION; CONSOLIDATION; CYTARABINE
AB The role of upfront autologous stem cell transplantation (ASCT) remains unclear in patients with primary central nervous system lymphoma (PCNSL) receiving rituximab and high-dose methotrexate (MTX)-based chemotherapy. We analyzed the outcomes of upfront ASCT in 106 patients with PCNSL (median age, 64 years; range, 34-86) who received rituximab, MTX, vincristine, and prednisolone (R-MVP). The objective response rate was 88.7% (94/106) and included 46 complete responses (43.4%). Upfront ASCT was performed in 38 responders (median age, 51 years; range, 34-69), including 13 patients aged >60 years, after conditioning with busulfan (3.2 mg/kg, days 8 to 5) and thiotepa (5 mg/kg, days 4-3). For 56 responders ineligible for ASCT because of age >70 years, poor performance status, or refusal to undergo upfront ASCT, other consolidation treatments (n = 32) or observation (n = 24) were performed. With a median follow-up of 24.4 months (95% confidence interval, 20.7-28.0 months), no transplantation-related deaths occurred and seven patients relapsed after upfront ASCT. By contrast, 24 relapses occurred in patients who did not receive upfront ASCT. The progression-free and overall survival were significantly better in patients undergoing upfront ASCT (P = 0.001). Our real-world data suggest the benefit from upfront ASCT.
C1 [Yoon, Sang Eun; Jo, Hyunji; Kim, Won Seog; Kim, Seok Jin] Sungkyunkwan Univ, Samsung Med Ctr, Dept Med, Div Hematol Oncol,Sch Med, Seoul, South Korea.
   [Kang, Eun-Suk; Cho, Duck] Sungkyunkwan Univ, Samsung Med Ctr, Dept Lab Med & Genet, Sch Med, Seoul, South Korea.
   [Cho, Junhun] Sungkyunkwan Univ, Samsung Med Ctr, Dept Pathol, Sch Med, Seoul, South Korea.
   [Kim, Won Seog; Kim, Seok Jin] Sungkyunkwan Univ, Samsung Adv Inst Hlth Sci & Technol, Dept Hlth Sci & Technol, Sch Med, Seoul, South Korea.
C3 Sungkyunkwan University (SKKU); Samsung Medical Center; Sungkyunkwan
   University (SKKU); Samsung Medical Center; Sungkyunkwan University
   (SKKU); Samsung Medical Center; Sungkyunkwan University (SKKU); Samsung
   Medical Center
RP Kim, SJ (corresponding author), Sungkyunkwan Univ, Samsung Med Ctr, Dept Med, Div Hematol Oncol,Sch Med, Seoul, South Korea.; Kim, SJ (corresponding author), Sungkyunkwan Univ, Samsung Adv Inst Hlth Sci & Technol, Dept Hlth Sci & Technol, Sch Med, Seoul, South Korea.
EM kstwoh@skku.edu
FU Korea Health Technology R&D Project through the Korea Health Industry
   Development Institute (KHIDI) from the Ministry of Health & Welfare,
   Republic of Korea [HR20C0025]; National Research Foundation of Korea
   (NRF) grant from the Korean government [2021R1A2C1007531]
FX This research was supported by a grant from the Korea Health Technology
   R&D Project through the Korea Health Industry Development Institute
   (KHIDI) from the Ministry of Health & Welfare, Republic of Korea (grant
   number: HR20C0025) and by a National Research Foundation of Korea (NRF)
   grant from the Korean government (2021R1A2C1007531). No companies
   supported this study.
CR Abrey LE, 2006, J CLIN ONCOL, V24, P5711, DOI 10.1200/JCO.2006.08.2941
   Abrey LE, 2003, J CLIN ONCOL, V21, P4151, DOI 10.1200/JCO.2003.05.024
   Abrey LE, 2005, J CLIN ONCOL, V23, P5034, DOI 10.1200/JCO.2005.13.524
   Bromberg JEC, 2019, LANCET ONCOL, V20, P216, DOI 10.1016/S1470-2045(18)30747-2
   Choi MK, 2013, INT J HEMATOL, V98, P346, DOI 10.1007/s12185-013-1403-z
   Cibulskis K, 2013, NAT BIOTECHNOL, V31, P213, DOI 10.1038/nbt.2514
   Deckert M, 2011, LEUKEMIA, V25, P1797, DOI 10.1038/leu.2011.169
   Ferreri AJM, 2003, J CLIN ONCOL, V21, P266, DOI 10.1200/JCO.2003.09.139
   Ferreri AJM, 2017, LANCET HAEMATOL, V4, pE510, DOI 10.1016/S2352-3026(17)30174-6
   Ferreri AJM, 2016, LANCET HAEMATOL, V3, pE217, DOI 10.1016/S2352-3026(16)00036-3
   Ferreri AJM, 2011, BLOOD, V118, P510, DOI 10.1182/blood-2011-03-321349
   Ferreri AJM, 2009, LANCET, V374, P1512, DOI 10.1016/S0140-6736(09)61416-1
   Hyeon J, 2018, MODERN PATHOL, V31, P1418, DOI 10.1038/s41379-018-0064-0
   Kasenda B, 2012, ANN ONCOL, V23, P2670, DOI 10.1093/annonc/mds059
   Khurana A, 2020, BIOL BLOOD MARROW TR, V26, P2217, DOI 10.1016/j.bbmt.2020.08.012
   Langner-Lemercier S, 2016, NEURO-ONCOLOGY, V18, P1297, DOI 10.1093/neuonc/now033
   Montemurro M, 2007, ANN ONCOL, V18, P665, DOI 10.1093/annonc/mdl458
   Omuro A, 2015, BLOOD, V125, P1403, DOI 10.1182/blood-2014-10-604561
   Rubenstein JL, 2013, BLOOD, V122, P2318, DOI 10.1182/blood-2013-06-453084
   Schmitz R, 2018, NEW ENGL J MED, V378, P1396, DOI 10.1056/NEJMoa1801445
   Shin HT, 2017, NAT COMMUN, V8, DOI 10.1038/s41467-017-01470-y
   Shin SH, 2019, LEUKEMIA LYMPHOMA, V60, P2237, DOI 10.1080/10428194.2019.1573998
   Teltschik HM, 2016, BRIT J HAEMATOL, V175, P115, DOI 10.1111/bjh.14190
   Wilm A, 2012, NUCLEIC ACIDS RES, V40, P11189, DOI 10.1093/nar/gks918
   Wolff SN, 2002, BONE MARROW TRANSPL, V29, P545, DOI 10.1038/sj.bmt.1703389
NR 25
TC 2
Z9 2
U1 0
U2 2
PU SPRINGERNATURE
PI LONDON
PA CAMPUS, 4 CRINAN ST, LONDON, N1 9XW, ENGLAND
SN 0268-3369
EI 1476-5365
J9 BONE MARROW TRANSPL
JI Bone Marrow Transplant.
PD APR
PY 2022
VL 57
IS 4
BP 641
EP 648
DI 10.1038/s41409-022-01605-w
EA FEB 2022
PG 8
WC Biophysics; Oncology; Hematology; Immunology; Transplantation
WE Science Citation Index Expanded (SCI-EXPANDED)
SC Biophysics; Oncology; Hematology; Immunology; Transplantation
GA 0J7VU
UT WOS:000757536000001
PM 35173287
DA 2024-06-03
ER

PT J
AU Ljubimov, VA
   Ramesh, A
   Davani, S
   Danielpour, M
   Breunig, JJ
   Black, KL
AF Ljubimov, Vladimir A.
   Ramesh, Arshia
   Davani, Saya
   Danielpour, Moise
   Breunig, Joshua J.
   Black, Keith L.
TI Neurosurgery at the crossroads of immunology and nanotechnology. New
   reality in the COVID-19 pandemic
SO ADVANCED DRUG DELIVERY REVIEWS
LA English
DT Review
DE Nano neurosurgery; Nano immunology; Blood-Brain Barrier (BBB); Drug
   delivery; Brain cancer; SARS-CoV-2 virus
ID MEDIATED CYTOTOXIC IMMUNOTHERAPY; GROWTH-FACTOR; MACROMOLECULAR
   THERAPEUTICS; T-CELLS; GLIOBLASTOMA-MULTIFORME; ADJUVANT TEMOZOLOMIDE;
   PROGNOSTIC VALUE; RECEPTOR ACE2; DOUBLE-BLIND; BRAIN
AB Neurosurgery as one of the most technologically demanding medical fields rapidly adapts the newest developments from multiple scientific disciplines for treating brain tumors. Despite half a century of clinical trials, survival for brain primary tumors such as glioblastoma (GBM), the most common primary brain cancer, or rare ones including primary central nervous system lymphoma (PCNSL), is dismal. Cancer therapy and research have currently shifted toward targeted approaches, and personalized therapies. The orchestration of novel and effective blood-brain barrier (BBB) drug delivery approaches, targeting of cancer cells and regulating tumor microenvironment including the immune system are the key themes of this review. As the global pandemic due to SARS-CoV-2 virus continues, neurosurgery and neuro-oncology must wrestle with the issues related to treatment-related immune dysfunction. The selection of chemotherapeutic treatments, even rare cases of hypersensitivity reactions (HSRs) that occur among immunocompromised people, and number of vaccinations they have to get are emerging as a new chapter for modern Nano neurosurgery. (c) 2021 The Authors. Published by Elsevier B.V. This is an open access article under the CC BY license (http:// creativecommons.org/licenses/by/4.0/).
C1 [Ljubimov, Vladimir A.; Danielpour, Moise; Black, Keith L.] Cedars Sinai Med Ctr, Dept Neurosurg, 8700 Beverly Blvd,AHSP-A8307, Los Angeles, CA 90048 USA.
   [Ramesh, Arshia] Univ Calif Los Angeles, Los Angeles, CA USA.
   [Davani, Saya] Univ Calif Davis, Davis, CA 95616 USA.
   [Breunig, Joshua J.] Cedars Sinai Med Ctr, Dept Biomed Sci, Los Angeles, CA USA.
C3 Cedars Sinai Medical Center; University of California System; University
   of California Los Angeles; University of California System; University
   of California Davis; Cedars Sinai Medical Center
RP Ljubimov, VA (corresponding author), Cedars Sinai Med Ctr, Dept Neurosurg, 8700 Beverly Blvd,AHSP-A8307, Los Angeles, CA 90048 USA.
EM Vladimir.Ljubimov@cshs.org
RI Danielpour, Moise/AAB-2438-2020; Breunig, Joshua J/F-8490-2012
OI , Saya/0000-0002-3746-1746; Black, Keith/0000-0002-0546-4934;
   Danielpour, Moise/0000-0002-8187-9234
CR Abbott NJ, 2013, J INHERIT METAB DIS, V36, P437, DOI 10.1007/s10545-013-9608-0
   Abbott NJ, 2006, NAT REV NEUROSCI, V7, P41, DOI 10.1038/nrn1824
   Adams D, 2018, NEW ENGL J MED, V379, P11, DOI 10.1056/NEJMoa1716153
   Aderibigbe BA, 2016, J DRUG DELIV SCI TEC, V36, P34, DOI 10.1016/j.jddst.2016.09.006
   Advani R, 2018, NEW ENGL J MED, V379, P1711, DOI 10.1056/NEJMoa1807315
   Afsharzadeh M, 2018, ARTIF CELL NANOMED B, V46, P1095, DOI 10.1080/21691401.2017.1376675
   Aguado BA, 2018, SCI TRANSL MED, V10, DOI 10.1126/scitranslmed.aam8645
   Ahmed N, 2017, JAMA ONCOL, V3, P1094, DOI 10.1001/jamaoncol.2017.0184
   Ajami B, 2011, NAT NEUROSCI, V14, P1142, DOI 10.1038/nn.2887
   Akira S, 2001, NAT IMMUNOL, V2, P675, DOI 10.1038/90609
   Alquisiras-Burgos I., Mol. Neurobiol., V58
   Amoozgar Z, 2021, NAT COMMUN, V12, DOI 10.1038/s41467-021-22885-8
   [Anonymous], An Investigational Immuno-Therapy Study to Assessthe Safety, Tolerabilityand Effectiveness of Anti-LAG-3 with and without Anti-PD-1 in theTreatment of Solid Tumors
   [Anonymous], 2020, Business Wire
   [Anonymous], TOCA 5 PHASE 3 TRIAL
   [Anonymous], 2020, BMC INFECT DIS, DOI DOI 10.1093/cid/ciaa344
   [Anonymous], ANTILAG 3 ALONE COMB
   [Anonymous], DNATRIX ANNOUNCES PO
   [Anonymous], TRIAL ANTITIM 3 COMB
   [Anonymous], ADULT NONHODGKIN LYM
   [Anonymous], COVID LIVE UPDATE 20
   [Anonymous], GENE THERAPY CLIN TR
   [Anonymous], 2007, ACTA NEUROPATHOL, DOI DOI 10.1007/s00401-007-0243-4
   Anselmo AC, 2019, BIOENG TRANSL MED, V4, DOI 10.1002/btm2.10143
   Arajo J.E., 2019, Sci. Total Environ., V687, DOI 10
   Arias LS, 2018, ANTIBIOTICS-BASEL, V7, DOI 10.3390/antibiotics7020046
   Arvanitis CD, 2020, NAT REV CANCER, V20, P26, DOI 10.1038/s41568-019-0205-x
   Aspelund A, 2015, J EXP MED, V212, P991, DOI 10.1084/jem.20142290
   Ayasoufi K, 2020, BRAIN, V143, P3629, DOI 10.1093/brain/awaa343
   Banerjee S, 2007, NAT CLIN PRACT ONCOL, V4, P536, DOI 10.1038/ncponc0905
   Barbosa LC, 2021, VASC PHARMACOL, V137, DOI 10.1016/j.vph.2021.106829
   Battaglia L, 2018, EXPERT OPIN DRUG DEL, V15, P369, DOI 10.1080/17425247.2018.1429401
   Bechmann I, 2007, TRENDS IMMUNOL, V28, P5, DOI 10.1016/j.it.2006.11.007
   Belcaid Z, 2014, PLOS ONE, V9, DOI 10.1371/journal.pone.0101764
   Benny O, 2008, NAT BIOTECHNOL, V26, P799, DOI 10.1038/nbt1415
   Bergers G, 2008, NAT REV CANCER, V8, P592, DOI 10.1038/nrc2442
   Bobo D, 2016, PHARM RES-DORDR, V33, P2373, DOI 10.1007/s11095-016-1958-5
   Boczkowski D, 1996, J EXP MED, V184, P465, DOI 10.1084/jem.184.2.465
   Bope ET., 2016, CONNS CURRENT THERAP
   Bowie M, 2018, NEURO-ONCOLOGY, V20, P127
   Brann DH, 2020, SCI ADV, V6, DOI 10.1126/sciadv.abc5801
   BRAUD C, 1985, POLYM BULL, V13, P293
   Brennan CW, 2013, CELL, V155, P462, DOI 10.1016/j.cell.2013.09.034
   Breunig JJ, 2015, CELL REP, V12, P258, DOI 10.1016/j.celrep.2015.06.012
   Brigger I, 2002, ADV DRUG DELIVER REV, V54, P631, DOI 10.1016/S0169-409X(02)00044-3
   Bromberg JEC, 2019, LANCET ONCOL, V20, P216, DOI 10.1016/S1470-2045(18)30747-2
   Brown CE, 2016, NEW ENGL J MED, V375, P2561, DOI 10.1056/NEJMoa1610497
   Brown CE, 2015, CLIN CANCER RES, V21, P4062, DOI 10.1158/1078-0432.CCR-15-0428
   Bruinsmann FA, 2019, MOLECULES, V24, DOI 10.3390/molecules24234312
   Bttcher J.P., 2018, Cell, V172
   Buzhdygan TP, 2020, bioRxiv
   Calabrese C, 2007, CANCER CELL, V11, P69, DOI 10.1016/j.ccr.2006.11.020
   Caldorera-Moore M, 2019, J DRUG TARGET, V27, P582, DOI 10.1080/1061186X.2018.1547732
   Cameron AC, 2016, CAN J CARDIOL, V32, P852, DOI 10.1016/j.cjca.2015.12.023
   Cammas S, 1999, INT J BIOL MACROMOL, V25, P273, DOI 10.1016/S0141-8130(99)00042-2
   Carnevale J, 2016, HEMATOL ONCOL CLIN N, V30, P1293, DOI 10.1016/j.hoc.2016.07.013
   Carvalho M, 2017, FRONT MED-LAUSANNE, V4, DOI 10.3389/fmed.2017.00182
   Cd M., 2016, Cancer Res., V76, P513, DOI 10.1158/0008-5472.CAN-15-1737
   Ceccarelli M, 2016, CELL, V164, P550, DOI 10.1016/j.cell.2015.12.028
   Chai PW, 2020, J HEMATOL ONCOL, V13, DOI 10.1186/s13045-020-00883-5
   Chakravarti A, 2002, J CLIN ONCOL, V20, P1063, DOI 10.1200/JCO.20.4.1063
   Chakravarty D, 2020, COMMUN BIOL, V3, DOI 10.1038/s42003-020-1088-9
   Chamoto K, 2020, INT J CLIN ONCOL, V25, P790, DOI 10.1007/s10147-019-01588-7
   Chauhan AJ, 2020, J THROMB HAEMOST, V18, P2110, DOI 10.1111/jth.14981
   Chen RR, 2021, FRONT NEUROL, V11, DOI 10.3389/fneur.2020.573095
   Chen ZZ, 2021, INNATE IMMUN-LONDON, V27, P109, DOI 10.1177/1753425920954281
   Chheda ZS, 2018, J EXP MED, V215, P141, DOI 10.1084/jem.20171046
   Chiocca EA, 2011, J CLIN ONCOL, V29, P3611, DOI 10.1200/JCO.2011.35.5222
   Choi BD, 2019, NAT BIOTECHNOL, V37, P1049, DOI 10.1038/s41587-019-0192-1
   Chongsathidkiet P, 2018, NAT MED, V24, P1459, DOI 10.1038/s41591-018-0135-2
   Chu TW, 2015, BIOMATER SCI-UK, V3, P908, DOI [10.1039/c4bm00442f, 10.1039/C4BM00442F]
   Chu TW, 2015, THERANOSTICS, V5, P834, DOI 10.7150/thno.12040
   Chu TW, 2014, DRUG DELIV TRANSL RE, V4, P389, DOI 10.1007/s13346-014-0209-8
   Chu TW, 2014, ACS NANO, V8, P719, DOI 10.1021/nn4053827
   Chu TW, 2012, BIOMATERIALS, V33, P7174, DOI 10.1016/j.biomaterials.2012.06.024
   Cloughesy TF, 2019, NAT MED, V25, P477, DOI 10.1038/s41591-018-0337-7
   Cloughesy TF, 2016, SCI TRANSL MED, V8, DOI 10.1126/scitranslmed.aad9784
   Corot C, 2006, ADV DRUG DELIVER REV, V58, P1471, DOI 10.1016/j.addr.2006.09.013
   Da Silva EC, 2021, CANCERS, V13, DOI 10.3390/cancers13081795
   D. Administration, 2020, EMERGENCY USE AUTHOR
   De Biasi S, 2020, NAT COMMUN, V11, DOI 10.1038/s41467-020-17292-4
   DEHOUCK MP, 1990, J NEUROCHEM, V54, P1798, DOI 10.1111/j.1471-4159.1990.tb01236.x
   del Pozo-Rodríguez A, 2020, ADV BIOCHEM ENG BIOT, V171, P321, DOI 10.1007/10_2019_109
   del Pozo-Rodríguez A, 2016, EUR J PHARM BIOPHARM, V109, P184, DOI 10.1016/j.ejpb.2016.10.016
   Demeule M, 2008, J PHARMACOL EXP THER, V324, P1064, DOI 10.1124/jpet.107.131318
   Desai A, 2020, JCO GLOB ONCOL, V6, P557, DOI 10.1200/GO.20.00097
   Desforges M, 2020, VIRUSES-BASEL, V12, DOI 10.3390/v12010014
   Desjardins A, 2018, NEW ENGL J MED, V379, P150, DOI 10.1056/NEJMoa1716435
   Desjardins A, 2016, J CLIN ONCOL, V34, DOI 10.1200/JCO.2016.34.15_suppl.2061
   Dimberg A, 2014, BIOCHEM SOC T, V42, P1647, DOI 10.1042/BST20140278
   Ding YQ, 2004, J PATHOL, V203, P622, DOI 10.1002/path.1560
   Dolgin E, 2020, CANCER DISCOV, V10, P634, DOI 10.1158/2159-8290.CD-ND2020-006
   Domurado D., 2003, MALIC ACID J BIOACTI, V18, DOI [10.1177/ 0883911503018001003, DOI 10.1177/0883911503018001003]
   Doñate F, 2008, CLIN CANCER RES, V14, P2137, DOI 10.1158/1078-0432.CCR-07-4530
   Dósa E, 2011, STROKE, V42, P1581, DOI 10.1161/STROKEAHA.110.607994
   DosSantos MF, 2020, FRONT NEUROANAT, V14, DOI 10.3389/fnana.2020.00037
   Dreaden EC, 2012, CHEM SOC REV, V41, P2740, DOI 10.1039/c1cs15237h
   Duncan R, 2003, NAT REV DRUG DISCOV, V2, P347, DOI 10.1038/nrd1088
   Dunn IF, 2003, NEUROSURGERY, V52, P1411, DOI 10.1227/01.NEU.0000064808.27512.CF
   Ellis LM, 2008, NAT REV CANCER, V8, P579, DOI 10.1038/nrc2403
   Fares J, 2021, BRAIN, V144, P1046, DOI 10.1093/brain/awab012
   Fares J, 2020, SIGNAL TRANSDUCT TAR, V5, DOI 10.1038/s41392-020-0134-x
   Fares Jawad, 2019, Surg Neurol Int, V10, P43, DOI 10.25259/SNI-97-2019
   Fda Cber, 2020, VACC REL BIOL PROD A
   Fecci PE, 2014, CLIN CANCER RES, V20, P5620, DOI 10.1158/1078-0432.CCR-14-0832
   Felsenstein S, 2020, CLIN IMMUNOL, V215, DOI 10.1016/j.clim.2020.108448
   Filley AC, 2017, ONCOTARGET, V8, P91779, DOI 10.18632/oncotarget.21586
   Finch A, 2021, INT J MOL SCI, V22, DOI 10.3390/ijms22020924
   Florindo HF, 2020, NAT NANOTECHNOL, V15, P630, DOI 10.1038/s41565-020-0732-3
   Folkman J, 2007, NAT REV DRUG DISCOV, V6, P273, DOI 10.1038/nrd2115
   Fontana F, 2017, WIRES NANOMED NANOBI, V9, DOI 10.1002/wnan.1421
   Foreman PM, 2017, NEUROTHERAPEUTICS, V14, P333, DOI 10.1007/s13311-017-0516-0
   Fraietta JA, 2018, NATURE, V558, P307, DOI 10.1038/s41586-018-0178-z
   Franzen CA, 2015, ONCOGENESIS, V4, DOI 10.1038/oncsis.2015.21
   Fujiwara H, 2001, J BIOL CHEM, V276, P17550, DOI 10.1074/jbc.M010155200
   Galstyan A, 2019, NAT COMMUN, V10, DOI 10.1038/s41467-019-11719-3
   Gardin C, 2016, TRENDS BIOTECHNOL, V34, P435, DOI 10.1016/j.tibtech.2016.01.006
   Garon EB, 2015, NEW ENGL J MED, V372, P2018, DOI 10.1056/NEJMoa1501824
   Gasslmaier B, 2000, EUR J BIOCHEM, V267, P5101, DOI 10.1046/j.1432-1327.2000.01573.x
   Ged Y, 2020, NAT REV UROL, V17, P425, DOI 10.1038/s41585-020-0345-5
   Geim AK, 2007, NAT MATER, V6, P183, DOI 10.1038/nmat1849
   Georgieva Julia V, 2014, Pharmaceutics, V6, P557, DOI 10.3390/pharmaceutics6040557
   Ghetie MA, 2001, BLOOD, V97, P1392, DOI 10.1182/blood.V97.5.1392
   Ghobrial M., BIORXIV, DOI 10.10.334664
   Gilbert CA, 2009, J CELL BIOCHEM, V108, P1031, DOI 10.1002/jcb.22350
   Gilmore JL, 2008, J NEUROIMMUNE PHARM, V3, P83, DOI 10.1007/s11481-007-9099-6
   Ginhoux F, 2010, SCIENCE, V330, P841, DOI 10.1126/science.1194637
   Gleeson J., 2021, BIORXIV, DOI [10.1101/2021.02.09.430349, DOI 10.1101/2021.02.09.430349]
   Golde T.E., OPEN QUESTIONS ALZHE
   Golombek S, 2018, MOL THER-NUCL ACIDS, V11, P382, DOI 10.1016/j.omtn.2018.03.005
   Gómez-Aguado I, 2020, NANOMATERIALS-BASEL, V10, DOI 10.3390/nano10020364
   Gong DP, 2012, BMC IMMUNOL, V13, DOI 10.1186/1471-2172-13-31
   Gonzalez-Carter D, 2020, P NATL ACAD SCI USA, V117, P19141, DOI 10.1073/pnas.2002016117
   Gordon SR, 2017, NATURE, V545, P495, DOI 10.1038/nature22396
   Gu J, 2005, J EXP MED, V202, P415, DOI 10.1084/jem.20050828
   Guan S, 2017, GENE THER, V24, P133, DOI 10.1038/gt.2017.5
   Hahn MA, 2011, ANAL BIOANAL CHEM, V399, P3, DOI 10.1007/s00216-010-4207-5
   Hajj KA, 2017, NAT REV MATER, V2, DOI 10.1038/natrevmats.2017.56
   Hallmann R, 2005, PHYSIOL REV, V85, P979, DOI 10.1152/physrev.00014.2004
   Hamer PCDW, 2010, NEURO-ONCOLOGY, V12, P304, DOI 10.1093/neuonc/nop068
   Hamming I, 2004, J PATHOL, V203, P631, DOI 10.1002/path.1570
   Hartley JM, 2016, J CONTROL RELEASE, V231, P50, DOI 10.1016/j.jconrel.2016.02.005
   Hartley JM, 2015, CHEMBIOCHEM, V16, P1725, DOI 10.1002/cbic.201500278
   Harun SN, 2018, INT J NANOMED, V13, P2571, DOI 10.2147/IJN.S151788
   Hendricks BK, 2015, NEUROSURG FOCUS, V38, DOI 10.3171/2015.1.FOCUS14767
   Herrmann J, 2016, CIRCULATION, V133, P1272, DOI 10.1161/CIRCULATIONAHA.115.018347
   Hilf N, 2019, NATURE, V565, P240, DOI 10.1038/s41586-018-0810-y
   Hodi FS, 2010, NEW ENGL J MED, V363, P711, DOI 10.1056/NEJMoa1003466
   Hoffmann M, 2020, CELL, V181, P271, DOI 10.1016/j.cell.2020.02.052
   Hojo S., 2002, CORRELATION HISTOLOG
   Huang KW, 2020, SCI ADV, V6, DOI 10.1126/sciadv.aax5032
   Huber JD, 2001, TRENDS NEUROSCI, V24, P719, DOI 10.1016/S0166-2236(00)02004-X
   Huncharek M, 2000, ONCOL RES, V12, P107, DOI 10.3727/096504001108747576
   Hynes NE, 2005, NAT REV CANCER, V5, P341, DOI 10.1038/nrc1609
   Iadecola C, 2017, NEURON, V96, P17, DOI 10.1016/j.neuron.2017.07.030
   Igarashi Y, 1999, BIOCHEM BIOPH RES CO, V261, P108, DOI 10.1006/bbrc.1999.0992
   Iliff J.J., 2012, Sci. Transl. Med., V4
   Islam MA, 2018, NAT BIOMED ENG, V2, P850, DOI 10.1038/s41551-018-0284-0
   Israel LL, 2020, J CONTROL RELEASE, V320, P45, DOI 10.1016/j.jconrel.2020.01.009
   Israel LL, 2019, ACS NANO, V13, P1253, DOI 10.1021/acsnano.8b06437
   Jackson S, 2017, NEURO-ONCOLOGY, V19, P1173, DOI 10.1093/neuonc/nox058
   Jain RK, 2013, J CLIN ONCOL, V31, P2205, DOI 10.1200/JCO.2012.46.3653
   Jena L, 2020, DRUG DELIV TRANSL RE, V10, P304, DOI 10.1007/s13346-019-00679-2
   Ji N, 2016, ONCOTARGET, V7, P4369, DOI 10.18632/oncotarget.6737
   Jiang X, 2016, P NATL ACAD SCI USA, V113, P13857, DOI 10.1073/pnas.1615396113
   Johnson RN, 2012, BIOMACROMOLECULES, V13, P727, DOI 10.1021/bm201656k
   Johnson RN, 2009, BIOCONJUGATE CHEM, V20, P129, DOI 10.1021/bc800351m
   Jose S, 2019, POLYMERS-BASEL, V11, DOI 10.3390/polym11111905
   Kanazawa T, 2017, INT J PHARMACEUT, V530, P195, DOI 10.1016/j.ijpharm.2017.07.077
   Kannan RM, 2014, J INTERN MED, V276, P579, DOI 10.1111/joim.12280
   Karabeber H, 2014, ACS NANO, V8, P9755, DOI 10.1021/nn503948b
   Kauffman KJ, 2015, NANO LETT, V15, P7300, DOI 10.1021/acs.nanolett.5b02497
   Kayser O, 2005, CURR PHARM BIOTECHNO, V6, P3
   Keskin DB, 2019, NATURE, V565, P234, DOI 10.1038/s41586-018-0792-9
   Khan MT, 2021, FRONT ONCOL, V11, DOI 10.3389/fonc.2021.699594
   Khazenzon N.M., 2003, ANTISENSE INHIBITION
   Kim GB, 2019, CELL, V179, P251, DOI 10.1016/j.cell.2019.08.013
   Kim S, 2004, NAT BIOTECHNOL, V22, P93, DOI 10.1038/nbt920
   Knight FC, 2019, ACS NANO, V13, P10939, DOI 10.1021/acsnano.9b00326
   Kou LF, 2018, FRONT PHARMACOL, V9, DOI 10.3389/fphar.2018.00027
   Kreuter J, 2003, PHARM RES-DORDR, V20, P409, DOI 10.1023/A:1022604120952
   Kreuter J, 2001, ADV DRUG DELIVER REV, V47, P65, DOI 10.1016/S0169-409X(00)00122-8
   Kuderer NM, 2020, LANCET, V395, P1907, DOI 10.1016/S0140-6736(20)31187-9
   Lambert AW, 2017, CELL, V168, P670, DOI 10.1016/j.cell.2016.11.037
   Lamfers M., 2002, UNDEFINED
   Langen UH, 2019, ANNU REV CELL DEV BI, V35, P591, DOI 10.1146/annurev-cellbio-100617-062608
   Lathia JD, 2012, ANN NEUROL, V72, P766, DOI 10.1002/ana.23674
   Lawler SE, 2017, JAMA ONCOL, V3, P841, DOI 10.1001/jamaoncol.2016.2064
   Leary SP, 2006, NEUROSURGERY, V58, P1009, DOI 10.1227/01.NEU.0000217016.79256.16
   LeBien TW, 2008, BLOOD, V112, P1570, DOI 10.1182/blood-2008-02-078071
   Lee B., 2002, BIOPOLYMERS ONLINE, DOI [10.1002/3527600035.bpol3a03, DOI 10.1002/3527600035.BPOL3A03]
   Lee S.W., A Korean Gynecologic
   Lee SW, 2003, NAT MED, V9, P900, DOI 10.1038/nm889
   Lee-Chang C, 2021, J EXP MED, V218, DOI 10.1084/jem.20200913
   Lee-Chang C, 2019, CANCER IMMUNOL RES, V7, P1928, DOI 10.1158/2326-6066.CIR-19-0240
   Li B, 2019, WIRES NANOMED NANOBI, V11, DOI 10.1002/wnan.1530
   Li J, 2021, ADV SCI, V8, DOI 10.1002/advs.202101090
   Li L, 2019, J DRUG TARGET, V27, P566, DOI 10.1080/1061186X.2018.1521414
   Li L, 2019, J CONTROL RELEASE, V293, P84, DOI 10.1016/j.jconrel.2018.11.015
   Li L, 2018, ACS NANO, V12, P3658, DOI 10.1021/acsnano.8b00797
   Li L, 2018, MACROMOL BIOSCI, V18, DOI 10.1002/mabi.201700196
   Li S., Nat. Biomed. Eng., V5, P455, DOI 10.1038/s41551-020-00675
   Liang WH, 2020, LANCET ONCOL, V21, P335, DOI 10.1016/S1470-2045(20)30096-6
   Liau LM, 2018, J TRANSL MED, V16, DOI 10.1186/s12967-018-1507-6
   Lichty BD, 2014, NAT REV CANCER, V14, P559, DOI 10.1038/nrc3770
   Liebelt BD, 2016, STEM CELLS INT, V2016, DOI 10.1155/2016/7849890
   Liebner S, 2000, ACTA NEUROPATHOL, V100, P323, DOI 10.1007/s004010000180
   Lim M, 2018, NAT REV CLIN ONCOL, V15, P422, DOI 10.1038/s41571-018-0003-5
   Liu XY, 2020, ACS APPL BIO MATER, V3, P1598, DOI 10.1021/acsabm.9b01185
   Liu Y, 2005, ANGEW CHEM INT EDIT, V44, P4782, DOI 10.1002/anie.200500042
   Liu Z, 2009, NANO RES, V2, P85, DOI 10.1007/s12274-009-9009-8
   Ljubimova JY, 2018, SCI REP-UK, V8, DOI 10.1038/s41598-018-23885-3
   Ljubimova JY, 2017, ADV DRUG DELIVER REV, V113, P177, DOI 10.1016/j.addr.2017.06.002
   Ljubimova JY, 2014, JOVE-J VIS EXP, DOI 10.3791/50668
   Ljubimova JY, 2013, EXP TOXICOL PATHOL, V65, P1063, DOI 10.1016/j.etp.2013.04.002
   Lobuglio A.F., 1995, Characterization of a Messenger RNA Polynucleotide Vaccine Vector'
   Lockman PR, 2010, CLIN CANCER RES, V16, P5664, DOI 10.1158/1078-0432.CCR-10-1564
   Lorenz C, 2011, RNA BIOL, V8, P627, DOI 10.4161/rna.8.4.15394
   Lu VCM, 2021, NEUROSURG FOCUS, V50, DOI 10.3171/2020.11.FOCUS20860
   Ludwig K, 2017, J NEURO-ONCOL, V134, P505, DOI 10.1007/s11060-017-2379-y
   Luo M, 2019, J CONTROL RELEASE, V300, P154, DOI 10.1016/j.jconrel.2019.02.036
   Maeda H, 2000, J CONTROL RELEASE, V65, P271, DOI 10.1016/S0168-3659(99)00248-5
   Mahabeleshwar GH, 2007, CIRC RES, V101, P570, DOI 10.1161/CIRCRESAHA.107.155655
   Mannhold R, 2009, J PHARM SCI-US, V98, P861, DOI 10.1002/jps.21494
   Manninen T, 2018, FRONT COMPUT NEUROSC, V12, DOI 10.3389/fncom.2018.00014
   Manshian BB, 2017, BIOMATERIALS, V127, P1, DOI 10.1016/j.biomaterials.2017.02.039
   Mao L, 2020, JAMA NEUROL, V77, P683, DOI 10.1001/jamaneurol.2020.1127
   Marcos-Contreras OA, 2016, BLOOD, V128, P2423, DOI 10.1182/blood-2016-03-705384
   Markman JL, 2013, ADV DRUG DELIVER REV, V65, P1866, DOI 10.1016/j.addr.2013.09.019
   Martin TA, 2009, BBA-BIOMEMBRANES, V1788, P872, DOI 10.1016/j.bbamem.2008.11.005
   MARTUZA RL, 1991, SCIENCE, V252, P854, DOI 10.1126/science.1851332
   Maus MV, 2014, BLOOD, V123, P2625, DOI 10.1182/blood-2013-11-492231
   McAllister MS, 2001, BRAIN RES, V904, P20, DOI 10.1016/S0006-8993(01)02418-0
   McDannold N, 2008, ULTRASOUND MED BIOL, V34, P834, DOI 10.1016/j.ultrasmedbio.2007.10.016
   McNamara MA, 2015, J IMMUNOL RES, V2015, DOI 10.1155/2015/794528
   MEDAWAR PB, 1948, BRIT J EXP PATHOL, V29, P58
   Medicines & Healthcare products Regulatory Agency, 2021, CORONAVIRUS VACCINE
   Mejas R., 2010, Nanomedicine, V5
   Mendes LP, 2017, MOLECULES, V22, DOI 10.3390/molecules22091401
   Meng Y., J. Hematol
   Menjoge AR, 2010, DRUG DISCOV TODAY, V15, P171, DOI 10.1016/j.drudis.2010.01.009
   Michalet X, 2005, SCIENCE, V307, P538, DOI 10.1126/science.1104274
   Michinaga S, 2019, INT J MOL SCI, V20, DOI 10.3390/ijms20030571
   Mikitsh JL, 2014, PERSPECT MED CHEM, V6, P11, DOI 10.4137/PMC.S13384
   Mitchell DA, 2015, NATURE, V519, P366, DOI 10.1038/nature14320
   Mitchell MJ, 2021, NAT REV DRUG DISCOV, V20, P101, DOI 10.1038/s41573-020-0090-8
   Miyasato Y, 2018, J CLIN EXP HEMATOP, V58, P95, DOI 10.3960/jslrt.18001
   Moody Sally A, 2018, Cold Spring Harb Protoc, V2018, DOI 10.1101/pdb.prot097261
   Moon SU, 2012, INT J NANOMED, V7, P2751, DOI 10.2147/IJN.S30273
   Motzer RJ, 2015, NEW ENGL J MED, V373, P1803, DOI 10.1056/NEJMoa1510665
   Mount CW, 2018, NAT MED, V24, P572, DOI 10.1038/s41591-018-0006-x
   Muracciole X, 2002, INT J RADIAT ONCOL, V52, P592, DOI 10.1016/S0360-3016(01)02699-2
   Murdoch C, 2008, NAT REV CANCER, V8, P618, DOI 10.1038/nrc2444
   Murphy EA, 2008, P NATL ACAD SCI USA, V105, P9343, DOI 10.1073/pnas.0803728105
   Musumeci T, 2019, PHARMACEUTICS, V11, DOI 10.3390/pharmaceutics11030118
   Nance EA, 2012, SCI TRANSL MED, V4, DOI 10.1126/scitranslmed.3003594
   Navarro AG, 2015, FRONT IMMUNOL, V6, DOI 10.3389/fimmu.2015.00202
   Neftel C, 2019, CELL, V178, P835, DOI 10.1016/j.cell.2019.06.024
   Neuwelt E, 2008, LANCET NEUROL, V7, P84, DOI 10.1016/S1474-4422(07)70326-5
   Nielsen P.E., 2001, PEPTIDE NUCL ACID TA, DOI [10.1016/S0076-6879(01)40429-0, DOI 10.1016/S0076-6879(01)40429-0]
   Noris M, 2020, KIDNEY INT, V98, P314, DOI 10.1016/j.kint.2020.05.013
   Northfelt DW, 1996, J CLIN PHARMACOL, V36, P55, DOI 10.1002/j.1552-4604.1996.tb04152.x
   O'Rourke DM, 2017, SCI TRANSL MED, V9, DOI 10.1126/scitranslmed.aaa0984
   Oji Y, 2016, INT J CANCER, V139, P1391, DOI 10.1002/ijc.30182
   Okada H, 2011, J CLIN ONCOL, V29, P330, DOI 10.1200/JCO.2010.30.7744
   Pandit R, 2020, ADV DRUG DELIVER REV, V165-166, P1, DOI [10.1016/j.addr.2019.11.009, 10.1080/2374068X.2020.1810946]
   Paniz-Mondolfi A, 2020, J MED VIROL, V92, P699, DOI 10.1002/jmv.25915
   Pardridge W.M., The blood-brain barrier: bottleneck in brain drug development
   Pardridge WM, 2016, EXPERT OPIN DRUG DEL, V13, P963, DOI 10.1517/17425247.2016.1171315
   Pardridge WM, 2012, J CEREBR BLOOD F MET, V32, P1959, DOI 10.1038/jcbfm.2012.126
   Paris-Robidas S, 2011, MOL PHARMACOL, V80, P32, DOI 10.1124/mol.111.071027
   Patarroyo M, 2002, SEMIN CANCER BIOL, V12, P197, DOI 10.1016/S1044-579X(02)00023-8
   Patel AP, 2014, SCIENCE, V344, P1396, DOI 10.1126/science.1254257
   Pathak S, 2006, J NEUROSCI, V26, P1893, DOI 10.1523/JNEUROSCI.3847-05.2006
   Patil R, 2020, INT J NANOMED, V15, P3057, DOI 10.2147/IJN.S238265
   Patil R, 2019, BIOMATERIALS, V206, P146, DOI 10.1016/j.biomaterials.2019.03.029
   Patil R, 2015, ACS NANO, V9, P5594, DOI 10.1021/acsnano.5b01872
   Peck S., R CHOP 21 WHATS NEW
   Pelaia C, 2020, THER ADV RESPIR DIS, V14, DOI 10.1177/1753466620933508
   Perez OD, 2012, MOL THER, V20, P1689, DOI 10.1038/mt.2012.83
   Peterson C.M., 2005, CHEM BIOL PTERIDINES, V519, P123, DOI [10.1007/0-306-47932-x_7, DOI 10.1007/0-306-47932-X_7, 10.1007/0-306-47932-X_7]
   Phuong L.K., Cancer Res
   Phuphanich S., Cancer Immunol. Immunother
   Pober JS, 2007, NAT REV IMMUNOL, V7, P803, DOI 10.1038/nri2171
   Profaci CP, 2020, J EXP MED, V217, DOI 10.1084/jem.20190062
   Puerta-Guardo H, 2019, CELL REP, V26, P1598, DOI 10.1016/j.celrep.2019.01.036
   Qiao JL, 2020, BIOCHEM BIOPH RES CO, V533, P867, DOI 10.1016/j.bbrc.2020.09.042
   Rampling R, 2016, CLIN CANCER RES, V22, P4776, DOI 10.1158/1078-0432.CCR-16-0506
   Rao AM, 1997, SCIENCE, V275, P187, DOI 10.1126/science.275.5297.187
   Rascher G, 2002, ACTA NEUROPATHOL, V104, P85, DOI 10.1007/s00401-002-0524-x
   REESE TS, 1967, J CELL BIOL, V34, P207, DOI 10.1083/jcb.34.1.207
   Ribatti Domenico, 2006, Anatomical Record Part B:The New Anatomist, V289, P3, DOI 10.1002/ar.b.20087
   Riley RS, 2019, NAT REV DRUG DISCOV, V18, P175, DOI 10.1038/s41573-018-0006-z
   Robert C, 2015, NEW ENGL J MED, V372, P2521, DOI 10.1056/NEJMoa1503093
   Robert C, 2011, NEW ENGL J MED, V364, P2517, DOI 10.1056/NEJMoa1104621
   Rodríguez-Gascón A, 2015, ADV DRUG DELIVER REV, V92, P71, DOI 10.1016/j.addr.2015.07.002
   Rodríguez-Gascón A, 2014, INT J NANOMED, V9, P1833, DOI 10.2147/IJN.S39810
   RUBIN LL, 1991, J CELL BIOL, V115, P1725, DOI 10.1083/jcb.115.6.1725
   Ruffell B, 2015, CANCER CELL, V27, P462, DOI 10.1016/j.ccell.2015.02.015
   Russell SJ, 2012, NAT BIOTECHNOL, V30, P658, DOI 10.1038/nbt.2287
   Saha D, 2017, CANCER CELL, V32, P253, DOI 10.1016/j.ccell.2017.07.006
   Sallinen S.-L., 2000, TECHNIQUES
   Salvador Ellaine, 2016, Curr Pathobiol Rep, V4, P135
   Sampson JH, 2020, NAT REV CANCER, V20, P12, DOI 10.1038/s41568-019-0224-7
   Sampson JH, 2010, J CLIN ONCOL, V28, P4722, DOI 10.1200/JCO.2010.28.6963
   Sanai N, 2011, J NEUROSURG, V115, P3, DOI 10.3171/2011.2.JNS10998
   Saraiva C, 2016, J CONTROL RELEASE, V235, P34, DOI 10.1016/j.jconrel.2016.05.044
   Satchi-Fainaro R, 2004, NAT MED, V10, P255, DOI 10.1038/nm1002
   Schalper KA, 2019, NAT MED, V25, P470, DOI 10.1038/s41591-018-0339-5
   Scheetz L, 2019, NAT BIOMED ENG, V3, P768, DOI 10.1038/s41551-019-0436-x
   Schlger C., Nature, V530
   Schwartz S, 2017, NANOMEDICINE-UK, V12, P271, DOI 10.2217/nnm-2016-0390
   Sekhon HS, 2008, LUNG CANCER, V60, P347, DOI 10.1016/j.lungcan.2007.10.028
   Setua S, 2014, NANOSCALE, V6, P10865, DOI 10.1039/c4nr03693j
   Seyfizadeh N, 2016, CRIT REV ONCOL HEMAT, V97, P275, DOI 10.1016/j.critrevonc.2015.09.001
   Sharif-Askari N. Saheb, Clin. Transl.
   Sharma A, 2019, CLIN CANCER RES, V25, P1233, DOI 10.1158/1078-0432.CCR-18-0762
   Siegal T, 2019, ACTA HAEMATOL-BASEL, V141, P138, DOI 10.1159/000495284
   Siegenthaler JA, 2013, CURR OPIN NEUROBIOL, V23, P1057, DOI 10.1016/j.conb.2013.06.006
   Sonabend A.M., 2006, NEUROSURG FOCUS, V20
   Sousa F, 2019, J CONTROL RELEASE, V309, P37, DOI 10.1016/j.jconrel.2019.07.033
   Sprowls SA, 2019, TRENDS CANCER, V5, P495, DOI 10.1016/j.trecan.2019.06.003
   Stephen ZR, 2019, CANCER RES, V79, P4776, DOI 10.1158/0008-5472.CAN-18-2998
   STEVENS A, 1988, CANCER-AM CANCER SOC, V61, P738, DOI 10.1002/1097-0142(19880215)61:4<738::AID-CNCR2820610417>3.0.CO;2-E
   Strand Matthew S, 2019, Oncotarget, V10, P4761, DOI 10.18632/oncotarget.27109
   Stupp R, 2005, NEW ENGL J MED, V352, P987, DOI 10.1056/NEJMoa043330
   Summerton JE, 2007, CURR TOP MED CHEM, V7, P651, DOI 10.2174/156802607780487740
   Sun T, 2019, CANCER RES, V79, P1239, DOI 10.1158/0008-5472.CAN-18-2725
   Taghva A, 2010, WORLD NEUROSURG, V73, P477, DOI 10.1016/j.wneu.2010.02.058
   Tan AC, 2020, CA-CANCER J CLIN, V70, P299, DOI 10.3322/caac.21613
   Tawbi HA, 2018, NEW ENGL J MED, V379, P722, DOI 10.1056/NEJMoa1805453
   Tiwary S, 2018, SCI REP-UK, V8, DOI 10.1038/s41598-018-26636-6
   Turgeon M. L., 2005, Clinical hematology: theory and procedures
   Ulkoski D, 2019, EXPERT OPIN DRUG DEL, V16, P1149, DOI 10.1080/17425247.2019.1663822
   Uyttenhove C, 2003, NAT MED, V9, P1269, DOI 10.1038/nm934
   Vabret N, 2020, IMMUNITY, V52, P910, DOI 10.1016/j.immuni.2020.05.002
   Valcourt DM, 2020, ACS NANO, V14, P3378, DOI 10.1021/acsnano.9b09263
   Vallazza B, 2015, WIRES RNA, V6, P471, DOI 10.1002/wrna.1288
   van Dam PA, 2020, CANCER TREAT REV, V89, DOI 10.1016/j.ctrv.2020.102068
   van der Meel R, 2019, NAT NANOTECHNOL, V14, P1007, DOI 10.1038/s41565-019-0567-y
   van Tendeloo V.F.I., 2001, Blood, V98
   Vauthier C, 2003, ADV DRUG DELIVER REV, V55, P519, DOI 10.1016/S0169-409X(03)00041-3
   Venkat P, 2018, CELL TRANSPLANT, V27, P1744, DOI 10.1177/0963689718791568
   Venkataramani V, 2019, NATURE, V573, P532, DOI 10.1038/s41586-019-1564-x
   Venkatesh HS, 2019, NATURE, V573, P539, DOI 10.1038/s41586-019-1563-y
   Villaseñor R, 2016, SCI REP-UK, V6, DOI 10.1038/srep25658
   Vitkovic L, 2001, NEUROIMMUNOMODULAT, V9, P295, DOI 10.1159/000059387
   von Roemeling C, 2017, TRENDS BIOTECHNOL, V35, P159, DOI 10.1016/j.tibtech.2016.07.006
   Wadajkar AS, 2017, J CONTROL RELEASE, V267, P144, DOI 10.1016/j.jconrel.2017.09.006
   Wagner AM, 2019, ACTA BIOMATER, V94, P44, DOI 10.1016/j.actbio.2019.05.022
   Wainwright DA, 2014, CLIN CANCER RES, V20, P5290, DOI 10.1158/1078-0432.CCR-14-0514
   Wang HP, 2020, LANCET ONCOL, V21, pE181, DOI 10.1016/S1470-2045(20)30149-2
   Wang JX, 2020, ACS OMEGA, V5, P926, DOI 10.1021/acsomega.9b04150
   Wang JW, 2019, NANOMED-NANOTECHNOL, V16, P217, DOI 10.1016/j.nano.2018.12.011
   Weller M, 2021, NAT REV CLIN ONCOL, V18, P170, DOI 10.1038/s41571-020-00447-z
   Weller M, 2017, LANCET ONCOL, V18, P1373, DOI 10.1016/S1470-2045(17)30517-X
   Weller M, 2014, INT J CANCER, V134, P2437, DOI 10.1002/ijc.28576
   Wen PY, 2019, CLIN CANCER RES, V25, P5799, DOI 10.1158/1078-0432.CCR-19-0261
   Wheeler LA, 2016, NEURO-ONCOLOGY, V18, P1137, DOI 10.1093/neuonc/now002
   Wiley DT, 2013, P NATL ACAD SCI USA, V110, P8662, DOI 10.1073/pnas.1307152110
   Wollmann G, 2012, CANCER J, V18, P69, DOI 10.1097/PPO.0b013e31824671c9
   Wrapp D, 2020, SCIENCE, V367, P1260, DOI [10.1126/science.abb2507, 10.1101/2020.02.11.944462]
   Wu KS, 2012, J CONTROL RELEASE, V157, P126, DOI 10.1016/j.jconrel.2011.08.002
   Wu KS, 2010, ANGEW CHEM INT EDIT, V49, P1451, DOI 10.1002/anie.200906232
   Würdinger T, 2009, CELL ADHES MIGR, V3, P230, DOI 10.4161/cam.3.2.7910
   Xia HJ, 2013, CIRC RES, V113, P1087, DOI 10.1161/CIRCRESAHA.113.301811
   Xu C, 2019, ACS NANO, V13, P12148, DOI 10.1021/acsnano.9b06691
   Xu H, 2020, INT J ORAL SCI, V12, DOI [10.1038/s41368-020-0074-X, 10.1007/s40820-020-00498-y, 10.1038/s41368-020-0074-x]
   Xu LY, 2014, ACS CHEM NEUROSCI, V5, P2, DOI 10.1021/cn400182z
   Yang I, 2011, J NEUROSURG, V115, P505, DOI 10.3171/2011.4.JNS101172
   Yang JY, 2019, BIOMATERIALS, V190, P11, DOI 10.1016/j.biomaterials.2018.10.007
   Yang WJ, 2019, SUSTAIN MATER TECHNO, V22, DOI 10.1016/j.susmat.2019.e00109
   Yao Y, 2001, ACTA NEUROCHIR, V143, P159, DOI 10.1007/s007010170122
   Yeini E, 2021, ADV THER-GERMANY, V4, DOI 10.1002/adtp.202000124
   Yin H, 2014, NAT REV GENET, V15, P541, DOI 10.1038/nrg3763
   Yu J, 2020, JAMA ONCOL, V6, P1108, DOI 10.1001/jamaoncol.2020.0980
   Zhang HM, 2020, J CANCER, V11, P5289, DOI 10.7150/jca.49462
   Zhang I, 2016, PLOS ONE, V11, DOI 10.1371/journal.pone.0165118
   Zhang LB, 2017, J CONTROL RELEASE, V263, P139, DOI 10.1016/j.jconrel.2016.12.025
   Zhang LB, 2020, MAT SCI ENG C-MATER, V111, DOI 10.1016/j.msec.2020.110768
   Zhang R, 2015, ADV HEALTHC MATER, V4, P1054, DOI 10.1002/adhm.201400679
   Zhang WW, 2014, NANOSCALE, V6, P14514, DOI 10.1039/c4nr04864d
   Zhang XP, 2020, J CLIN PHARMACOL, V60, P573, DOI 10.1002/jcph.1553
   Zhang Y, 2019, ANALYST, V144, P504, DOI 10.1039/c8an01620h
   Zhong ZF, 2018, NANO TODAY, V23, P16, DOI 10.1016/j.nantod.2018.10.005
   Zhou P, 2020, NATURE, V588, pE6, DOI 10.1038/s41586-020-2951-z
   Zhou WZ, 1999, HUM GENE THER, V10, P2719, DOI 10.1089/10430349950016762
NR 387
TC 2
Z9 2
U1 1
U2 7
PU ELSEVIER
PI AMSTERDAM
PA RADARWEG 29a, 1043 NX AMSTERDAM, NETHERLANDS
SN 0169-409X
EI 1872-8294
J9 ADV DRUG DELIVER REV
JI Adv. Drug Deliv. Rev.
PD FEB
PY 2022
VL 181
AR 114033
DI 10.1016/j.addr.2021.114033
PG 29
WC Pharmacology & Pharmacy
WE Science Citation Index Expanded (SCI-EXPANDED)
SC Pharmacology & Pharmacy
GA 1C9YU
UT WOS:000793468700002
PM 34808227
OA Green Published, hybrid
DA 2024-06-03
ER

PT J
AU Steffanoni, S
   Calimeri, T
   Anzalone, N
   Mastaglio, S
   Bernardi, M
   Ferreri, AJM
AF Steffanoni, Sara
   Calimeri, Teresa
   Anzalone, Nicoletta
   Mastaglio, Sara
   Bernardi, Massimo
   Ferreri, Andres J. M.
TI A narrative review of consolidation strategies for young and fit
   patients with newly-diagnosed primary central nervous system lymphoma
SO EXPERT REVIEW OF HEMATOLOGY
LA English
DT Review
DE Autologous stem cell transplantation; consolidation therapy;
   non-myeloablative chemotherapy; primary central nervous system lymphoma;
   whole-brain radiotherapy
ID PRIMARY CNS LYMPHOMA; WHOLE-BRAIN RADIOTHERAPY; STEM-CELL
   TRANSPLANTATION; HIGH-DOSE CHEMOTHERAPY; INTERNATIONAL EXTRANODAL
   LYMPHOMA; QUALITY-OF-LIFE; PHASE-II; ELDERLY-PATIENTS; METHOTREXATE;
   RITUXIMAB
AB Introduction The modern treatment of patients with primary central nervous system lymphoma (PCNSL) consists of two phases: induction, currently represented by a high-dose-methotrexate-based polychemotherapy, and consolidation. The optimal consolidation therapy has not been defined yet, but several strategies, such as whole-brain radiotherapy (WBRT), high-dose chemotherapy supported by autologous stem cell transplantation (HDC/ASCT) or nonmyeloablative chemotherapy, have been addressed in important randomized trials. Areas covered This review provides an overview of the current role of consolidation strategies in young and fit patients with newly diagnosed PCNSL. Publications in English language, peer-reviewed, from high-quality international journals, edited from 2003 to 2021 were identified on PubMed. Expert opinion Consolidation treatment significantly improved outcomes of PCNSL. Radiotherapy had represented for years the only choice in the consolidation therapy, but large randomized trials have demonstrated that HDC/ASCT is equally effective and associated with lower neurotoxicity risk in patients younger than 65-70 years. Encouraging results have been obtained using reduced-dose WBRT, while a recent randomized trial failed to demonstrate that consolidation with nonmyeloablative chemotherapy is more effective than HDC/ASCT in PCNSL patients. A personalized consolidation treatment, driven also by a response prediction model based on radiological and molecular details, may improve the management of PCNSL patients.
C1 [Steffanoni, Sara; Calimeri, Teresa; Ferreri, Andres J. M.] Ist Ricovero & Cura Carattere Sci IRCCS, San Raffaele Sci Inst, Lymphoma Unit, Milan, Italy.
   [Steffanoni, Sara] Valduce Hosp, Dept Med, Div Hematol, Como, Italy.
   [Anzalone, Nicoletta] IRCCS San Raffaele Sci Inst, Neuroradiol Unit, Milan, Italy.
   [Anzalone, Nicoletta] Univ Vita Salute San Raffaele, Milan, Italy.
   [Mastaglio, Sara; Bernardi, Massimo] IRCCS San Raffaele Sci Inst, Hematol & BMT Unit, Milan, Italy.
C3 Fondazione IRCCS Istituto Nazionale Tumori Milan; Vita-Salute San
   Raffaele University; IRCCS Ospedale San Raffaele; Vita-Salute San
   Raffaele University; IRCCS Ospedale San Raffaele; Vita-Salute San
   Raffaele University; Vita-Salute San Raffaele University; IRCCS Ospedale
   San Raffaele
RP Ferreri, AJM (corresponding author), IRCCS San Raffaele Sci Inst, Dept Oncohematol, Lymphoma Unit, Via Olgettina 60, I-20132 Milan, Italy.
EM ferreri.andres@hsr.it
RI anzalone, nicoletta/I-8752-2018
CR Abrey LE, 2003, J CLIN ONCOL, V21, P4151, DOI 10.1200/JCO.2003.05.024
   Adhikari N, 2018, J NEURO-ONCOL, V139, P153, DOI 10.1007/s11060-018-2856-y
   Alnahhas I, 2019, CL LYMPH MYELOM LEUK, V19, pE129, DOI 10.1016/j.clml.2018.11.018
   Alvarez-Pinzon AM, 2016, CUREUS J MED SCIENCE, V8, DOI 10.7759/cureus.697
   Batchelor T, 2020, J CLIN ONCOL, V38
   Birsen R, 2018, HAEMATOLOGICA, V103, pE296, DOI 10.3324/haematol.2017.185843
   Cheng G, 2003, BONE MARROW TRANSPL, V31, P679, DOI 10.1038/sj.bmt.1703917
   Colombat P, 2006, BONE MARROW TRANSPL, V38, P417, DOI 10.1038/sj.bmt.1705452
   Correa DD, 2012, NEURO-ONCOLOGY, V14, P101, DOI 10.1093/neuonc/nor186
   DeAngelis LM, 2002, J CLIN ONCOL, V20, P4643, DOI 10.1200/JCO.2002.11.013
   Doolittle ND, 2013, NEUROLOGY, V81, P84, DOI 10.1212/WNL.0b013e318297eeba
   Ferreri AJM., 2021, HAEMATOL ONCOL, V39
   Ferreri Andres J M, 2019, Am Soc Clin Oncol Educ Book, V39, P454, DOI 10.1200/EDBK_242547
   Ferreri AJM, 2017, LANCET HAEMATOL, V4, pE510, DOI 10.1016/S2352-3026(17)30174-6
   Ferreri AJM, 2016, LANCET HAEMATOL, V3, pE217, DOI 10.1016/S2352-3026(16)00036-3
   Fisher B, 2005, J NEURO-ONCOL, V74, P201, DOI 10.1007/s11060-004-6596-9
   Ghesquieres H, 2019, ANN ONCOL, V30, P621, DOI 10.1093/annonc/mdz032
   GHESQUIERES H, 2012, BLOOD, V120
   Greene-Schloesser D, 2012, FRONT ONCOL, V2, P1, DOI 10.3389/fonc.2012.00073
   Grommes C, 2017, CANCER DISCOV, V7, P1018, DOI 10.1158/2159-8290.CD-17-0613
   Hattori K, 2017, J CLIN EXP HEMATOP, V57, P41, DOI 10.3960/jslrt.17012
   Herrlinger U, 2017, J CANCER RES CLIN, V143, P1815, DOI 10.1007/s00432-017-2423-5
   Houillier C, 2020, NEUROLOGY, V94, pE1027, DOI 10.1212/WNL.0000000000008900
   Houillier C, 2019, J CLIN ONCOL, V37, P823, DOI 10.1200/JCO.18.00306
   Houillier C, 2015, NEUROLOGY, V84, P325, DOI 10.1212/WNL.0000000000001158
   Illerhaus G, 2006, J CLIN ONCOL, V24, P3865, DOI 10.1200/JCO.2006.06.2117
   Kasenda B, 2015, ANN ONCOL, V26, P608, DOI 10.1093/annonc/mdv002
   Kim BH, 2014, CANCER RES TREAT, V46, P261, DOI 10.4143/crt.2014.46.3.261
   Kluin PM, 2017, WHO CLASSIFICATION T
   Korfel A, 2015, NEUROLOGY, V84, P1242, DOI 10.1212/WNL.0000000000001395
   Le Gouill S, 2017, NEW ENGL J MED, V377, P1250, DOI 10.1056/NEJMoa1701769
   Montemurro M, 2007, ANN ONCOL, V18, P665, DOI 10.1093/annonc/mdl458
   Morris PG, 2013, J CLIN ONCOL, V31, P3971, DOI 10.1200/JCO.2013.50.4910
   Moskowitz CH, 2015, LANCET, V385, P1853, DOI 10.1016/S0140-6736(15)60165-9
   Narita Y, 2021, NEURO-ONCOLOGY, V23, P122, DOI 10.1093/neuonc/noaa145
   Nayak L, 2017, BLOOD, V129, P3071, DOI 10.1182/blood-2017-01-764209
   Omuro A, 2015, BLOOD, V125, P1403, DOI 10.1182/blood-2014-10-604561
   Omuro AMP, 2020, J CLIN ONCOL, V38
   Pettengell R, 2013, J CLIN ONCOL, V31, P1624, DOI 10.1200/JCO.2012.47.1862
   Pulczynski EJ, 2015, HAEMATOLOGICA, V100, P534, DOI 10.3324/haematol.2014.108472
   Rubenstein JL, 2013, J CLIN ONCOL, V31, P3061, DOI 10.1200/JCO.2012.46.9957
   Schorb E, 2017, BONE MARROW TRANSPL, V52, P1113, DOI 10.1038/bmt.2017.23
   Schorb E, 2020, BLOOD ADV, V4, P3378, DOI 10.1182/bloodadvances.2020002064
   Shibamoto Y, 2003, CANCER-AM CANCER SOC, V97, P128, DOI 10.1002/cncr.11035
   Shibamoto Y, 2014, CLIN ONCOL-UK, V26, P653, DOI 10.1016/j.clon.2014.06.011
   Soussain C, 2019, EUR J CANCER, V117, P121, DOI 10.1016/j.ejca.2019.05.024
   Thiel E, 2010, LANCET ONCOL, V11, P1036, DOI 10.1016/S1470-2045(10)70229-1
   Turnquist C, 2020, NEURO-ONCOL ADV, V2, DOI 10.1093/noajnl/vdaa057
NR 48
TC 2
Z9 2
U1 0
U2 2
PU TAYLOR & FRANCIS LTD
PI ABINGDON
PA 2-4 PARK SQUARE, MILTON PARK, ABINGDON OR14 4RN, OXON, ENGLAND
SN 1747-4086
EI 1747-4094
J9 EXPERT REV HEMATOL
JI Expert Rev. Hematol.
PD JAN 2
PY 2022
VL 15
IS 1
BP 33
EP 43
DI 10.1080/17474086.2022.2018297
EA JAN 2022
PG 11
WC Hematology
WE Science Citation Index Expanded (SCI-EXPANDED)
SC Hematology
GA ZB7OU
UT WOS:000741794500001
PM 34904506
DA 2024-06-03
ER

PT J
AU Brezina, T
   von Dewitz, H
   Schroeder, T
   Ullrich, S
   Nachtkamp, K
   Reifenberger, G
   Malzkorn, B
   Sabel, M
   Haas, R
   Kobbe, G
AF Brezina, T.
   von Dewitz, H.
   Schroeder, T.
   Ullrich, S.
   Nachtkamp, K.
   Reifenberger, G.
   Malzkorn, B.
   Sabel, M.
   Haas, R.
   Kobbe, G.
TI First-line high-dose therapy and autologous blood stem cell
   transplantation in patients with primary central nervous system
   non-Hodgkin lymphomas-a single-centre experience in 61 patients
SO ANNALS OF HEMATOLOGY
LA English
DT Article
DE Primary CNS lymphoma; High-dose chemotherapy; Hematopoietic stem cell
   transplantation; Methotrexate
ID PRIMARY CNS LYMPHOMA; WHOLE-BRAIN RADIOTHERAPY; INTERNATIONAL EXTRANODAL
   LYMPHOMA; RADIATION-THERAPY; METHOTREXATE; CHEMOTHERAPY;
   CHEMOIMMUNOTHERAPY; RANDOMIZATION; MULTICENTER; RITUXIMAB
AB Primary central nervous system non-Hodgkin lymphomas (PCNS-NHLs) are extranodal B-cell lymphomas with poor prognosis. The role of high-dose therapy (HDT) followed by autologous blood stem cell transplantation (ASCT) as first-line therapy is still not clear. We retrospectively collected long-term follow up data of 61 consecutive patients with PCNS-NHL at the University Hospital Dusseldorf from January 2004 to December 2016. Thirty-six patients were treated with conventional chemoimmunotherapy (cCIT) only (CT-group). Seventeen patients received an induction cCIT followed by HDT and ASCT. In the CT-group, the overall response rate (ORR) was 61% (CR 47%, PR 14%), and there were 8% treatment-related deaths (TRD). Progression-free survival (PFS) was 31.8 months, and overall survival (OS) was 57.3 months. In the HDT-group, the ORR was 88% (59% CR, 29% PR), and there were 6% TRD. Median PFS and OS were not reached at 5 years. The 5-year PFS and OS were 64.7%. After a median follow up of 71 months, 10 patients (59%) were still alive in CR/PR following HDT and ASCT, one patient was treated for progressive disease (PD), and 7 had died (41%, 6 PD, 1 TRD). All patients achieving CR prior to HDT achieved durable CR. In the CT-group, 8 patients (22%) were alive in CR/PR after a median follow-up of 100 months. Twenty-eight patients died (78%, 24 PD, 2 TRD, 2 deaths in remission). In the univariate analysis, the HDT-group patients had significantly better PFS (not reached vs 31.8 months, p = 0.004) and OS (not reached vs 57.3 months, p = 0.021). The multivariate analysis showed HDT was not predictive for survival. Treatment with HDT + ASCT is feasible and offers the chance for long-term survival with low treatment-related mortality in younger patients. In this analysis, ORR, PFS and OS were better with HDT than with conventional cCIT alone. This result was not confirmed in the multivariate analysis, and further studies need to be done to examine the role of HDT in PCNSL.
C1 [Brezina, T.] Univ Hosp Zuerich, Dept Oncol, Zurich, Switzerland.
   [von Dewitz, H.] Hosp Merheim, Dept Internal Med, Cologne, Germany.
   [Schroeder, T.; Nachtkamp, K.; Haas, R.; Kobbe, G.] Heinrich Heine Univ Duesseldorf, Univ Hosp Duesseldorf, Med Fac, Dept Haematol, Dusseldorf, Germany.
   [Ullrich, S.] Life Sci Ctr Stat, Dusseldorf, Germany.
   [Reifenberger, G.; Malzkorn, B.] Univ Hosp Duesseldorf, Dept Neuropathol, Dusseldorf, Germany.
   [Sabel, M.] Univ Hosp Duesseldorf, Dept Neurosurg, Dusseldorf, Germany.
C3 Heinrich Heine University Dusseldorf
RP Brezina, T (corresponding author), Univ Hosp Zuerich, Dept Oncol, Zurich, Switzerland.
EM tomas.brezina@usz.ch
OI Sabel, Michael/0009-0000-1485-7820
CR Batchelor T, 2003, J CLIN ONCOL, V21, P1044, DOI 10.1200/JCO.2003.03.036
   Bromberg JEC, 2019, LANCET ONCOL, V20, P216, DOI 10.1016/S1470-2045(18)30747-2
   Camilleri-Broet S, 1998, AM J CLIN PATHOL, V110, P607, DOI 10.1093/ajcp/110.5.607
   DEANGELIS LM, 1992, J CLIN ONCOL, V10, P635, DOI 10.1200/JCO.1992.10.4.635
   DeAngelis LM, 2002, J CLIN ONCOL, V20, P4643, DOI 10.1200/JCO.2002.11.013
   Ferreri AJM, 2001, ONCOLOGY-BASEL, V60, P134, DOI 10.1159/000055310
   Ferreri AJM, 2002, NEUROLOGY, V58, P1513, DOI 10.1212/WNL.58.10.1513
   Ferreri AJM, 2017, LANCET HAEMATOL, V4, pE510, DOI 10.1016/S2352-3026(17)30174-6
   Ferreri AJM, 2016, LANCET HAEMATOL, V3, pE217, DOI 10.1016/S2352-3026(16)00036-3
   Ferreri AJM, 2009, LANCET, V374, P1512, DOI 10.1016/S0140-6736(09)61416-1
   Gerstner ER, 2008, NEUROLOGY, V70, P401, DOI 10.1212/01.wnl.0000300671.37279.0e
   Giannini C, 2014, J NEUROPATH EXP NEUR, V73, P478, DOI 10.1097/NEN.0000000000000076
   Houillier C, 2019, J CLIN ONCOL, V37, P823, DOI 10.1200/JCO.18.00306
   Illerhaus G, 2007, HAEMATOLOGICA, V93, P147, DOI 10.3324/haematol.11771
   Illerhaus G, 2006, J CLIN ONCOL, V24, P3865, DOI 10.1200/JCO.2006.06.2117
   Illerhaus G, 2016, LANCET HAEMATOL, V3, pE388, DOI 10.1016/S2352-3026(16)30050-3
   Kansara R, 2015, AM J HEMATOL, V90, P1149, DOI 10.1002/ajh.24204
   Kasenda B, 2015, ANN ONCOL, V26, P608, DOI 10.1093/annonc/mdv002
   Korfel A, 2015, NEUROLOGY, V84, P1242, DOI 10.1212/WNL.0000000000001395
   Milgrom SA, 2015, LEUKEMIA LYMPHOMA, V56, P1197, DOI 10.3109/10428194.2014.961014
   NELSON DF, 1992, INT J RADIAT ONCOL, V23, P9, DOI 10.1016/0360-3016(92)90538-S
   O'Brien P, 2000, J CLIN ONCOL, V18, P519, DOI 10.1200/JCO.2000.18.3.519
   Omuro A, 2015, BLOOD, V125, P1403, DOI 10.1182/blood-2014-10-604561
   Ostrom Quinn T, 2019, Neuro Oncol, V21, pv1, DOI 10.1093/neuonc/noz150
   Poortmans PMP, 2003, J CLIN ONCOL, V21, P4483, DOI 10.1200/JCO.2003.03.108
   Shibamoto Y, 2005, INT J RADIAT ONCOL, V62, P809, DOI 10.1016/j.ijrobp.2004.12.043
   Thiel E, 2010, LANCET ONCOL, V11, P1036, DOI 10.1016/S1470-2045(10)70229-1
   Zhu JJ, 2009, NEURO-ONCOLOGY, V11, P211, DOI 10.1215/15228517-2008-067
NR 28
TC 2
Z9 2
U1 0
U2 0
PU SPRINGER
PI NEW YORK
PA ONE NEW YORK PLAZA, SUITE 4600, NEW YORK, NY, UNITED STATES
SN 0939-5555
EI 1432-0584
J9 ANN HEMATOL
JI Ann. Hematol.
PD MAR
PY 2022
VL 101
IS 3
BP 607
EP 616
DI 10.1007/s00277-021-04745-z
EA JAN 2022
PG 10
WC Hematology
WE Science Citation Index Expanded (SCI-EXPANDED)
SC Hematology
GA YR8HR
UT WOS:000738431000001
PM 34982196
OA Green Published, hybrid
DA 2024-06-03
ER

PT J
AU Foda, A
   Kellner, E
   Gunawardana, A
   Gao, X
   Janz, M
   Kufner, A
   Khalil, AA
   Geran, R
   Mekle, R
   Fiebach, JB
   Galinovic, I
AF Foda, Asmaa
   Kellner, Elias
   Gunawardana, Asanka
   Gao, Xiang
   Janz, Martin
   Kufner, Anna
   Khalil, Ahmed A.
   Geran, Rohat
   Mekle, Ralf
   Fiebach, Jochen B.
   Galinovic, Ivana
TI Differentiation of Cerebral Neoplasms with Vessel Size Imaging (VSI)
SO CLINICAL NEURORADIOLOGY
LA English
DT Article
DE Magnetic resonance imaging; Brain imaging; Brain tumors;
   Microvasculature; Differential diagnosis
ID MICROVESSEL DENSITY; BLOOD-VOLUME; IN-VIVO; METASTASES; MORPHOLOGY;
   GLIOMAS
AB Purpose Cerebral neoplasms of various histological origins may show comparable appearances on conventional Magnetic Resonance Imaging (MRI). Vessel size imaging (VSI) is an MRI technique that enables noninvasive assessment of microvasculature by providing quantitative estimates of microvessel size and density. In this study, we evaluated the potential of VSI to differentiate between brain tumor types based on their microvascular morphology. Methods Using a clinical 3T MRI scanner, VSI was performed on 25 patients with cerebral neoplasms, 10 with glioblastoma multiforme (GBM), 8 with primary CNS lymphoma (PCNSL) and 7 with cerebral lung cancer metastasis (MLC). Following the postprocessing of VSI maps, mean vessel diameter (vessel size index, vsi) and microvessel density (Q) were compared across tumors, peritumoral areas, and healthy tissues. Results The MLC tumors have larger and less dense microvasculature compared to PCNSLs in terms of vsi and Q (p = 0.0004 and p < 0.0001, respectively). GBM tumors have higher yet non-significantly different vsi values than PCNSLs (p = 0.065) and non-significant differences in Q. No statistically significant differences in vsi or Q were present between GBMs and MLCs. GBM tumor volume was positively correlated with vsi (r = 0.502, p = 0.0017) and negatively correlated with Q (r = -0.531, p = 0.0007). Conclusion Conventional MRI parameters are helpful in differentiating between PCNSLs, GBMs, and MLCs. Additionally incorporating VSI parameters into the diagnostic protocol could help in further differentiating between PCNSLs and metastases and potentially between PCNSLs and GBMs. Future studies in larger patient cohorts are required to establish diagnostic cut-off values for VSI.
C1 [Foda, Asmaa] Charite Univ Med Berlin, Int Grad Program Med Neurosci, Hindenburgdamm 30, D-12200 Berlin, Germany.
   [Foda, Asmaa; Kufner, Anna; Khalil, Ahmed A.; Mekle, Ralf; Fiebach, Jochen B.; Galinovic, Ivana] Charite Univ Med Berlin, Ctr Stroke Res Berlin, Berlin, Germany.
   [Kellner, Elias; Gao, Xiang] Univ Med Ctr Freiburg, Dept Radiol, Med Phys, Freiburg, Germany.
   [Gunawardana, Asanka] Charite Univ Med Berlin, Inst Biometry & Clin Epidemiol, Berlin, Germany.
   [Gunawardana, Asanka; Kufner, Anna; Khalil, Ahmed A.] Berlin Inst Hlth BIH, Anna Louisa Karsch Str 2, D-10178 Berlin, Germany.
   [Janz, Martin] Charite Univ Med Berlin, Dept Hematol Oncol & Canc Immunol, Berlin, Germany.
   [Kufner, Anna] Charite Univ Med Berlin, Klin & Hsch Ambulanz Neurol, Berlin, Germany.
   [Khalil, Ahmed A.] Humboldt Univ, Berlin Sch Mind & Brain, Berlin, Germany.
   [Khalil, Ahmed A.] Max Planck Inst Human Cognit & Brain Sci, Berlin, Germany.
   [Geran, Rohat] Charite Univ Med Berlin, Dept Neurol Expt Neurol, Berlin, Germany.
C3 Free University of Berlin; Humboldt University of Berlin; Charite
   Universitatsmedizin Berlin; Free University of Berlin; Humboldt
   University of Berlin; Charite Universitatsmedizin Berlin; University of
   Freiburg; Free University of Berlin; Humboldt University of Berlin;
   Charite Universitatsmedizin Berlin; Berlin Institute of Health; Free
   University of Berlin; Humboldt University of Berlin; Charite
   Universitatsmedizin Berlin; Free University of Berlin; Humboldt
   University of Berlin; Charite Universitatsmedizin Berlin; Humboldt
   University of Berlin; Max Planck Society; Free University of Berlin;
   Humboldt University of Berlin; Charite Universitatsmedizin Berlin
RP Foda, A (corresponding author), Charite Univ Med Berlin, Int Grad Program Med Neurosci, Hindenburgdamm 30, D-12200 Berlin, Germany.; Foda, A (corresponding author), Charite Univ Med Berlin, Ctr Stroke Res Berlin, Berlin, Germany.
RI Khalil, Ahmed/I-3251-2019
OI Khalil, Ahmed/0000-0003-1752-4305; Kufner Ibarroule,
   Anna/0000-0001-7433-313X; Mekle, Ralf/0000-0001-6821-7722; Fiebach,
   Jochen B./0000-0002-7936-6958; Janz, Martin/0000-0002-1127-0044; Foda,
   Asmaa/0000-0003-1694-1983; Galinovic, Ivana/0000-0003-4904-8251
FU Projekt DEAL
FX Open Access funding enabled and organized by Projekt DEAL.
CR Bhagavathi S, 2008, ARCH PATHOL LAB MED, V132, P1830, DOI 10.1043/1543-2165-132.11.1830
   Blasel S, 2010, ACTA NEUROCHIR, V152, P1893, DOI 10.1007/s00701-010-0774-7
   BOXERMAN JL, 1995, MAGNET RESON MED, V34, P555, DOI 10.1002/mrm.1910340412
   Chakhoyan A, 2019, SCI REP-UK, V9, DOI 10.1038/s41598-018-37564-w
   Chiang IC, 2004, NEURORADIOLOGY, V46, P619, DOI 10.1007/s00234-004-1246-7
   Chiavazza C, 2018, BIOMED RES INT, V2018, DOI 10.1155/2018/3606970
   Dennie J, 1998, MAGN RESON MED, V40, P793, DOI 10.1002/mrm.1910400602
   Donahue KM, 2000, MAGNET RESON MED, V43, P845, DOI 10.1002/1522-2594(200006)43:6<845::AID-MRM10>3.0.CO;2-J
   Emblem KE, 2013, NAT MED, V19, P1178, DOI 10.1038/nm.3289
   Gall P, 2009, MAGN RESON MATER PHY, V22, P241, DOI 10.1007/s10334-009-0170-6
   Gi T, 2017, CYTOPATHOLOGY, V28, P228, DOI 10.1111/cyt.12405
   Guo H, 2019, EUR RADIOL, V29, P1893, DOI 10.1007/s00330-018-5738-y
   Hartmann M, 2003, NEUROSCI LETT, V338, P119, DOI 10.1016/S0304-3940(02)01367-8
   HOSSMANN KA, 1981, STROKE, V12, P211, DOI 10.1161/01.STR.12.2.211
   Howe FA, 2008, INT J RADIAT ONCOL, V71, P1470, DOI 10.1016/j.ijrobp.2008.04.027
   Jensen JH, 2006, MAGN RESON MED, V55, P1350, DOI 10.1002/mrm.20907
   Kang HY, 2016, AM J NEURORADIOL, V37, P51, DOI 10.3174/ajnr.A4477
   Kellner E, 2017, J COMPUT ASSIST TOMO, V41, P515, DOI 10.1097/RCT.0000000000000570
   Kellner E, 2015, J MAGN RESON IMAGING, V42, P1117, DOI 10.1002/jmri.24864
   Kiselev VG, 2005, MAGNET RESON MED, V53, P553, DOI 10.1002/mrm.20383
   Lemasson B, 2013, MAGN RESON MED, V69, P18, DOI 10.1002/mrm.24218
   Liao WH, 2009, ACTA RADIOL, V50, P217, DOI 10.1080/02841850802616752
   Neska-Matuszewska M, 2018, PLOS ONE, V13, DOI 10.1371/journal.pone.0191341
   Roy A, 2019, STAT MED, V38, P4939, DOI 10.1002/sim.8343
   Rubin P, 1966, Clin Radiol, V17, P220, DOI 10.1016/S0009-9260(66)80027-2
   Suh CH, 2018, EUR RADIOL, V28, P3819, DOI 10.1007/s00330-018-5335-0
   Troprès I, 2004, MAGN RESON MED, V51, P533, DOI 10.1002/mrm.20017
   Troprès I, 2001, MAGN RESON MED, V45, P397, DOI 10.1002/1522-2594(200103)45:3<397::AID-MRM1052>3.0.CO;2-3
   Ungersma SE, 2010, MAGN RESON MED, V63, P1637, DOI 10.1002/mrm.22442
   Valable S, 2008, NMR BIOMED, V21, P1043, DOI 10.1002/nbm.1278
   Wade TP, 2007, NEOPLASIA, V9, P563, DOI 10.1593/neo.07313
   Xu C, 2012, CEREBROVASC DIS, V33, P303, DOI 10.1159/000335302
   Xu C, 2011, J CEREBR BLOOD F MET, V31, P1687, DOI 10.1038/jcbfm.2011.38
   Zhang K, 2019, PLOS ONE, V14, DOI 10.1371/journal.pone.0220939
   Zhou J, 2011, INT J SURG PATHOL, V19, P709, DOI 10.1177/1066896911417710
   Zwick S, 2009, J MAGN RESON IMAGING, V29, P1125, DOI 10.1002/jmri.21710
NR 36
TC 2
Z9 3
U1 1
U2 4
PU SPRINGER HEIDELBERG
PI HEIDELBERG
PA TIERGARTENSTRASSE 17, D-69121 HEIDELBERG, GERMANY
SN 1869-1439
EI 1869-1447
J9 CLIN NEURORADIOL
JI Clin. Neuroradiol.
PD MAR
PY 2022
VL 32
IS 1
BP 239
EP 248
DI 10.1007/s00062-021-01129-8
EA DEC 2021
PG 10
WC Clinical Neurology; Radiology, Nuclear Medicine & Medical Imaging
WE Science Citation Index Expanded (SCI-EXPANDED)
SC Neurosciences & Neurology; Radiology, Nuclear Medicine & Medical Imaging
GA ZM1PB
UT WOS:000734151000001
PM 34940899
OA Green Accepted, Green Published, hybrid
DA 2024-06-03
ER

PT J
AU Ebid, AHIM
   Hossam, A
   El Gammal, MM
   Soror, S
   Mangoud, NOM
   Mahmoud, MA
AF Ebid, Abdel-Hameed I. M.
   Hossam, Ahmed
   El Gammal, Mosaad M.
   Soror, Sameh
   Mangoud, Nadia O. M.
   Mahmoud, Mohamed Adel
TI High dose methotrexate in adult Egyptian patients with hematological
   malignancies: impact of ABCB1 3435C > T rs1045642 and MTHFR 677C > T
   rs1801133 polymorphisms on toxicities and delayed elimination
SO JOURNAL OF CHEMOTHERAPY
LA English
DT Article
DE High dose methotrexate; gene polymorphism; hematological malignancies
ID ACUTE LYMPHOBLASTIC-LEUKEMIA; METHYLENETETRAHYDROFOLATE REDUCTASE;
   GENETIC POLYMORPHISMS; HYPER-CVAD; RHEUMATOID-ARTHRITIS; LEUCOVORIN
   RESCUE; PATHWAY GENES; CHILDREN; RESISTANCE; TRANSPORT
AB High dose methotrexate (HDMTX) is an essential agent in chemotherapeutic regimens used in various hematological malignancies in Egyptian adults. The research for the impact of gene polymorphism on HDMTX induced toxicities and delayed elimination is an important ongoing objective in many studies, variable and conflicting results produced in the past years to clarify that impact. This study aimed to investigate the role of ABCB1 3435 C > T rs1045642 and MTHFR 677 C > T rs1801133 polymorphisms on HDMTX induced toxicity outcomes and delayed elimination in Egyptian adult patients with hematological malignancies. A prospective, observational cohort study was conducted on a total of 62 Egyptian adult patients with hematological malignancies age >= 18-years-old. All demographic, medical, and laboratory data were continuously collected from the patients' medical files in an up-to-date follow-up in selected clinics during the period from April 2018 to March 2020. Venous blood samples were collected for the purpose of genotyping, DNA extraction, and measurement of MTX levels. All the relevant data were statistically analyzed. The studied patients' median age was 25 years old with a range of (18-62) years. Forty-six patients were males with about 74%, and 16 were females with about 26%. Eighty-nine percent of the patients diagnosed with acute lymphoblastic leukemia 'ALL', 5% of the patients had B cell non-hodgkin lymphoma 'B-NHL' and 3% diagnosed with primary central nervous system lymphoma 'PCNSL' and Burkitt's lymphoma 'BL' Hematological, hepatic, renal and gastrointestinal toxicities observed post-HDMTX were recorded with the hematological toxicities toping on all the others, also patients with delayed elimination at 72 hours post the HDMTX dose were determined. Statistical analysis revealed a significant association between ABCB1 3435 C > T rs1045642 and HDMTX delayed elimination with about 10 times higher risk among the minor allele 'T' carriers (p-value = 0.006) (odds ratio [OR]: 10.470; 95% CI: 1.961-55.904). No significant association observed between the studied gene polymorphisms: MTHFR 677 C > T rs1801133, ABCB1 3435 C > T rs1045642, and different toxicity outcomes. According to our best knowledge, this study is the first to conclude a significant association between ABCB1 3435 C > T rs1045642 gene polymorphism and HDMTX delayed elimination at 72 hours post HDMTX infusion; also, it is the first study to analyze the association between ABCB1 3435 C > T rs1045642 polymorphism with HDMTX toxicity and delayed elimination in adult Egyptian patients with hematological malignancies.
C1 [Ebid, Abdel-Hameed I. M.; Hossam, Ahmed; Mahmoud, Mohamed Adel] Helwan Univ, Dept Pharm Practice, Fac Pharm, Cairo 11795, Egypt.
   [El Gammal, Mosaad M.] Natl Canc Inst, Med Oncol Dept, Cairo, Egypt.
   [Soror, Sameh; Mangoud, Nadia O. M.] Helwan Univ, Dept Biochem & Mol Biol, Fac Pharm, Cairo, Egypt.
C3 Egyptian Knowledge Bank (EKB); Helwan University; Egyptian Knowledge
   Bank (EKB); National Cancer Institute - Egypt; Cairo University;
   Egyptian Knowledge Bank (EKB); Helwan University
RP Hossam, A (corresponding author), Helwan Univ, Dept Pharm Practice, Fac Pharm, Cairo 11795, Egypt.
EM ahmedhosame007@hotmail.com
RI Soror, Sameh/G-5228-2019
OI Soror, Sameh/0000-0001-6474-8884
CR Alabdulwahab AS, 2017, LEUKEMIA RES, V60, P58, DOI 10.1016/j.leukres.2017.06.010
   Aumente D, 2006, CLIN PHARMACOKINET, V45, P1227, DOI 10.2165/00003088-200645120-00007
   Avivi I, 2014, LEUKEMIA LYMPHOMA, V55, P565, DOI 10.3109/10428194.2013.789506
   Blasco H, 2010, BRIT J CLIN PHARMACO, V70, P367, DOI 10.1111/j.1365-2125.2010.03712.x
   Bradstock KF, 2005, BLOOD, V105, P481, DOI 10.1182/blood-2004-01-0326
   Cerminara Z, 2019, J ONCOL PHARM PRACT, V25, P76, DOI 10.1177/1078155217729744
   Chang XL, 2021, CL LYMPH MYELOM LEUK, V21, P91, DOI 10.1016/j.clml.2020.08.020
   Chen ZS, 2002, CANCER RES, V62, P3144
   Chen ZS, 2003, CANCER RES, V63, P4048
   Chiusolo P, 2012, CANCER CHEMOTH PHARM, V69, P691, DOI 10.1007/s00280-011-1751-4
   Choi YJ, 2017, HEMATOL ONCOL, V35, P504, DOI 10.1002/hon.2363
   Eissa DS, 2013, BLOOD COAGUL FIBRIN, V24, P181, DOI 10.1097/MBC.0b013e32835b249d
   El-Hawy, 2013, MENOUFIA MED J, V26, P138
   EL-Khodary NM, 2012, MED ONCOL, V29, P2053, DOI 10.1007/s12032-011-9997-6
   ELSAGHIR NS, 1984, CANCER, V54, P2006
   Erculj N, 2012, LEUKEMIA LYMPHOMA, V53, P1096, DOI 10.3109/10428194.2011.639880
   Esmaili MA, 2020, IRAN J BASIC MED SCI, V23, P800, DOI 10.22038/ijbms.2020.41754.9858
   FALKSON G, 1985, EXP HEMATOL, V13, P64
   Ferrari S, 2005, J CLIN ONCOL, V23, P8845, DOI 10.1200/JCO.2004.00.5785
   Giletti A, 2018, PHARMACOGENOMICS J, V18, P689, DOI 10.1038/s41397-018-0047-z
   Gill S, 2008, ANN HEMATOL, V87, P727, DOI 10.1007/s00277-008-0488-6
   Goekbuget N., 2010, BLOOD, V116, DOI [DOI 10.1182/BLOOD.V116.21.494.494, 10.1182/BLOOD.V116.21.494.494]
   Grabar PB, 2008, EUR J CLIN PHARMACOL, V64, P1057, DOI 10.1007/s00228-008-0521-7
   GREEN DM, 1990, J CLIN ONCOL, V8, P1525, DOI 10.1200/JCO.1990.8.9.1525
   Gregers J, 2015, PHARMACOGENOMICS J, V15, P372, DOI 10.1038/tpj.2014.81
   Hagleitner MM, 2014, PHARMACOGENOMICS J, V14, P115, DOI 10.1038/tpj.2013.19
   Hoelzer D, 2007, BLOOD, V110, p159A, DOI 10.1182/blood.V110.11.518.518
   Hooijberg JH, 1999, CANCER RES, V59, P2532
   Howard SC, 2016, ONCOLOGIST, V21, P1471, DOI 10.1634/theoncologist.2015-0164
   Imanishi H, 2007, J HUM GENET, V52, P166, DOI 10.1007/s10038-006-0096-z
   Kantar M, 2009, LEUKEMIA LYMPHOMA, V50, P912, DOI 10.1080/10428190902893819
   Kennedy, 1992, EVALUATION PRECISION
   Kishi S, 2007, BLOOD, V109, P4151, DOI 10.1182/blood-2006-10-054528
   Liew SC, 2015, EUR J MED GENET, V58, P1, DOI 10.1016/j.ejmg.2014.10.004
   Lima A, 2015, INT J MOL SCI, V16, P13760, DOI 10.3390/ijms160613760
   Liu, 2020, CANCER CELL INT, V20, P1
   Liu SG, 2017, ONCOTARGET, V8, P37761, DOI 10.18632/oncotarget.17781
   Lopez-Lopez E, 2013, PHARMACOGENOMICS J, V13, P498, DOI 10.1038/tpj.2012.44
   Lopez-Lopez E, 2011, PEDIATR BLOOD CANCER, V57, P612, DOI 10.1002/pbc.23074
   Maamari D, 2020, PHARMACOGEN PERS MED, V13, P295, DOI 10.2147/PGPM.S239602
   Norris MD, 1996, INT J CANCER, V65, P613
   Ruiz-Argüelles GJ, 2007, HEMATOLOGY, V12, P387, DOI 10.1080/10245330701448479
   Sahoo, 2003, HISTOPATHOLOGICAL FE
   Shimasaki N, 2006, J PEDIAT HEMATOL ONC, V28, P64, DOI 10.1097/01.mph.0000198269.61948.90
   Silverton Latoya, 2011, Drug Metabolism and Drug Interactions, V26, P169, DOI 10.1515/DMDI.2011.027
   Spyridopoulou KP, 2012, PHARMACOGENET GENOM, V22, P117, DOI 10.1097/FPC.0b013e32834ded2a
   Suthandiram S, 2014, PHARMACOGENOMICS, V15, P1479, DOI [10.2217/PGS.14.97, 10.2217/pgs.14.97]
   Tantawy AAG, 2010, BLOOD COAGUL FIBRIN, V21, P28, DOI 10.1097/MBC.0b013e32833135e9
   Thomas DA, 2004, BLOOD, V104, P1624, DOI 10.1182/blood-2003-12-4428
   Tsurusawa M, 2014, PEDIATR BLOOD CANCER, V61, P1215, DOI [10.1002/pbc.24975, 10.1002/pbc.24968]
   Volk EL, 2003, CANCER RES, V63, P5538
   Wright KD, 2015, CANCER CHEMOTH PHARM, V75, P27, DOI 10.1007/s00280-014-2614-6
   Yang L, 2020, CANCER CHEMOTH PHARM, V85, P881, DOI 10.1007/s00280-020-04058-4
   Yang L, 2012, TUMOR BIOL, V33, P1445, DOI 10.1007/s13277-012-0395-2
   Zeng H, 2001, CANCER RES, V61, P7225
   Zgheib NK, 2014, PHARMACOGENET GENOM, V24, P387, DOI 10.1097/FPC.0000000000000069
   Zhang HN, 2014, PEDIATR BLOOD CANCER, V61, P2203, DOI 10.1002/pbc.25191
   Zhao M, 2016, PHARMACOGENOMICS, V17, P1005, DOI 10.2217/pgs-2016-0004
NR 58
TC 2
Z9 3
U1 0
U2 7
PU TAYLOR & FRANCIS LTD
PI ABINGDON
PA 2-4 PARK SQUARE, MILTON PARK, ABINGDON OR14 4RN, OXON, ENGLAND
SN 1120-009X
EI 1973-9478
J9 J CHEMOTHERAPY
JI J. Chemother.
PD SEP 20
PY 2022
VL 34
IS 6
BP 381
EP 390
DI 10.1080/1120009X.2021.2009723
EA DEC 2021
PG 10
WC Oncology; Infectious Diseases; Pathology; Pharmacology & Pharmacy
WE Science Citation Index Expanded (SCI-EXPANDED)
SC Oncology; Infectious Diseases; Pathology; Pharmacology & Pharmacy
GA 4N0CW
UT WOS:000729680400001
PM 34895107
DA 2024-06-03
ER

PT J
AU Isono, T
   Hira, D
   Morikochi, A
   Fukami, T
   Ueshima, S
   Nozaki, K
   Terada, T
   Morita, S
AF Isono, Tetsuichiro
   Hira, Daiki
   Morikochi, Aya
   Fukami, Tadateru
   Ueshima, Satoshi
   Nozaki, Kazuhiko
   Terada, Tomohiro
   Morita, Shin-ya
TI Urine volume to hydration volume ratio is associated with
   pharmacokinetics of high-dose methotrexate in patients with primary
   central nervous system lymphoma
SO PHARMACOLOGY RESEARCH & PERSPECTIVES
LA English
DT Article
DE creatinine clearance; high-dose methotrexate; hydration volume;
   population pharmacokinetics; primary central nervous system lymphoma;
   urine volume
ID ACUTE LYMPHOBLASTIC-LEUKEMIA; POPULATION PHARMACOKINETICS; CREATININE
   CLEARANCE; PLASMA METHOTREXATE; ADULT PATIENTS; SERUM; OSTEOSARCOMA;
   ELIMINATION; QUANTIFICATION; SURVIVAL
AB High-dose methotrexate (HD-MTX)-based chemotherapy is the first-line treatment for primary central nervous system lymphoma (PCNSL), but is associated with severe adverse effects, including myelosuppression and renal impairment. MTX is primarily excreted by the kidneys. Renal function calculated using serum creatinine (Scr) derived from muscle may be overestimated in elderly PCNSL patients. Therefore, we aimed to construct a population pharmacokinetic model in PCNSL patients and explore the factors associated with MTX clearance. Sixteen PCNSL patients (median age, 66 years) treated with HD-MTX were included, and serum MTX concentrations were measured at 193 points in 49 courses. A population pharmacokinetic analysis was performed using NONMEM. A Monte Carlo simulation was conducted, in which serum MTX concentrations were stratified into three groups of creatine clearance (Ccr) (50, 75, and 100 ml/min) with three groups of the urine volume to hydration volume (UV/HV) ratio (<1, 1-2, and >2). The final model was constructed as follows: MTX clearance = 4.90 center dot(Ccr/94.5)(0.456)center dot(UV/HV)(0.458). In the Monte Carlo simulation, serum MTX concentrations were below the standard values (10, 1, and 0.1 mu M at 24, 48, and 72 h, respectively, after the start of the MTX administration) in most patients with UV/HV >2, even with Ccr of 50 ml/min. Conversely, half of the patients with UV/HV <1 and Ccr of 50 ml/min failed to achieve the standard values. The present results demonstrated that the UV/HV ratio was useful for describing the pharmacokinetics of MTX in PCNSL patients.
C1 [Isono, Tetsuichiro; Hira, Daiki; Morikochi, Aya; Terada, Tomohiro; Morita, Shin-ya] Shiga Univ Med Sci Hosp, Dept Pharm, Seta Tsukinowa Cho, Otsu, Shiga 5202192, Japan.
   [Hira, Daiki; Ueshima, Satoshi] Ritsumeikan Univ, Coll Pharmaceut Sci, 1-1-1 Noji Higashi, Kusatsu, Shiga 5258577, Japan.
   [Fukami, Tadateru; Nozaki, Kazuhiko] Shiga Univ Med Sci, Dept Neurosurg, Otsu, Shiga, Japan.
   [Hira, Daiki; Terada, Tomohiro] Kyoto Univ Hosp, Dept Clin Pharmacol & Therapeut, Kyoto, Japan.
C3 Shiga University of Medical Science; Ritsumeikan University; Shiga
   University of Medical Science; Kyoto University
RP Morita, S (corresponding author), Shiga Univ Med Sci Hosp, Dept Pharm, Seta Tsukinowa Cho, Otsu, Shiga 5202192, Japan.; Hira, D (corresponding author), Ritsumeikan Univ, Coll Pharmaceut Sci, 1-1-1 Noji Higashi, Kusatsu, Shiga 5258577, Japan.
EM hirad@fc.ritsumei.ac.jp; smorita@belle.shiga-med.ac.jp
RI Morita, Shin-ya/U-2793-2019; daiki, hira/ISS-1871-2023; Fukami,
   Tadateru/JMB-0074-2023
OI Morita, Shin-ya/0000-0003-4079-707X; Fukami,
   Tadateru/0000-0001-8392-7378; Isono, Tetsuichiro/0000-0001-5771-3819
FU JSPS KAKENHI [20H01038]; Grants-in-Aid for Scientific Research
   [20H01038, 20K07211] Funding Source: KAKEN
FX This work was partly supported by JSPS KAKENHI Grant Number 20H01038.
CR ABELSON HT, 1983, J CLIN ONCOL, V1, P208, DOI 10.1200/JCO.1983.1.3.208
   [Anonymous], 2017, Neurol Med Chir (Tokyo), V57, P9, DOI 10.2176/nmc.sup.2017-0001
   Bain E, 2014, ANN PHARMACOTHER, V48, P292, DOI 10.1177/1060028013511951
   Baxmann AC, 2008, CLIN J AM SOC NEPHRO, V3, P348, DOI 10.2215/CJN.02870707
   Beal SL, 2001, J PHARMACOKINET PHAR, V28, P481, DOI 10.1023/A:1012299115260
   Bergstrand M, 2009, AAPS J, V11, P371, DOI 10.1208/s12248-009-9112-5
   BJORNSSON TD, 1979, CLIN PHARMACOKINET, V4, P200, DOI 10.2165/00003088-197904030-00003
   BRATLID D, 1978, EUR J CLIN PHARMACOL, V14, P143, DOI 10.1007/BF00607446
   Burkhardt H, 2002, GERONTOLOGY, V48, P140, DOI 10.1159/000052832
   Chen M, 2020, J EUR ACAD DERMATOL, V34, P2059, DOI 10.1111/jdv.16440
   CHRISTENSEN ML, 1988, J CLIN ONCOL, V6, P797, DOI 10.1200/JCO.1988.6.5.797
   COCKCROFT DW, 1976, NEPHRON, V16, P31, DOI 10.1159/000180580
   Comandone A, 2005, ACTA ONCOL, V44, P406, DOI 10.1080/02841860510029770
   Dupuis C, 2008, ANTI-CANCER DRUG, V19, P267, DOI 10.1097/CAD.0b013e3282f21376
   Fritsch K, 2017, LEUKEMIA, V31, P846, DOI 10.1038/leu.2016.334
   Fukuhara K, 2008, J CLIN PHARM THER, V33, P677, DOI 10.1111/j.1365-2710.2008.00966.x
   Gaspari F, 1998, CURR OPIN NEPHROL HY, V7, P675, DOI 10.1097/00041552-199811000-00009
   Gerber DE, 2007, CANCER CHEMOTH PHARM, V59, P817, DOI 10.1007/s00280-006-0339-x
   Hiraga S, 1999, J NEUROSURG, V91, P221, DOI 10.3171/jns.1999.91.2.0221
   Howard SC, 2016, ONCOLOGIST, V21, P1471, DOI 10.1634/theoncologist.2015-0164
   Hui KH, 2019, J CLIN PHARMACOL, V59, P566, DOI 10.1002/jcph.1349
   Inose R, 2019, J CHEMOTHERAPY, V31, P30, DOI 10.1080/1120009X.2018.1544194
   Jahnke K., 2006, NEUROSURG FOCUS, V21, P1, DOI [10.3171/foc.2006.21.5.12, DOI 10.3171/FOC.2006.21.5.12]
   Kawakatsu S, 2019, CANCER CHEMOTH PHARM, V84, P1339, DOI 10.1007/s00280-019-03966-4
   Lindbom L, 2005, COMPUT METH PROG BIO, V79, P241, DOI 10.1016/j.cmpb.2005.04.005
   Mei SH, 2018, J PHARM SCI-US, V107, P1454, DOI 10.1016/j.xphs.2018.01.004
   Min Y, 2009, BIOPHARM DRUG DISPOS, V30, P437, DOI 10.1002/bdd.678
   Nakanishi T, 2012, DRUG METAB PHARMACOK, V27, P106, DOI 10.2133/dmpk.DMPK-11-RV-099
   NIRENBERG A, 1977, CANCER TREAT REP, V61, P779
   O'Brien PC, 2006, INT J RADIAT ONCOL, V64, P408, DOI 10.1016/j.ijrobp.2005.07.958
   Omuro A, 2015, LANCET HAEMATOL, V2, pE251, DOI 10.1016/S2352-3026(15)00074-5
   Panageas KS, 2005, CANCER-AM CANCER SOC, V104, P2466, DOI 10.1002/cncr.21481
   Panetta JC, 2020, BRIT J CLIN PHARMACO, V86, P362, DOI 10.1111/bcp.14160
   Ramsey LB, 2013, BLOOD, V121, P898, DOI 10.1182/blood-2012-08-452839
   Reeves DJ, 2014, BRIT J CLIN PHARMACO, V78, P565, DOI 10.1111/bcp.12384
   Riva M, 2005, NEUROL SCI, V26, pS40, DOI 10.1007/s10072-005-0404-y
   Sakura T, 2018, LEUKEMIA, V32, P626, DOI 10.1038/leu.2017.283
   STEELE WH, 1981, CANCER CHEMOTH PHARM, V7, P61
   STOLLER RG, 1977, NEW ENGL J MED, V297, P630, DOI 10.1056/NEJM197709222971203
   Suzuki K, 2009, BRIT J CLIN PHARMACO, V67, P44, DOI 10.1111/j.1365-2125.2008.03303.x
   Taylor ZL, 2020, CLIN PHARMACOL THER, V108, P635, DOI 10.1002/cpt.1957
   THYSS A, 1986, LANCET, V1, P256
   Traivaree C, 2018, CANCER MANAG RES, V10, P4471, DOI 10.2147/CMAR.S172117
   Ueshima S, 2018, BRIT J CLIN PHARMACO, V84, P1301, DOI 10.1111/bcp.13561
   Vlaming MLH, 2011, DRUG METAB DISPOS, V39, P1338, DOI 10.1124/dmd.111.038794
   Widemann BC, 2004, CANCER-AM CANCER SOC, V100, P2222, DOI 10.1002/cncr.20255
   Widemann BC, 2006, ONCOLOGIST, V11, P694, DOI 10.1634/theoncologist.11-6-694
   Zhang W, 2015, CHINESE MED J-PEKING, V128, P111, DOI 10.4103/0366-6999.147829
   Zhu JJ, 2009, NEURO-ONCOLOGY, V11, P211, DOI 10.1215/15228517-2008-067
NR 49
TC 2
Z9 2
U1 0
U2 2
PU JOHN WILEY & SONS LTD
PI CHICHESTER
PA THE ATRIUM, SOUTHERN GATE, CHICHESTER PO19 8SQ, W SUSSEX, ENGLAND
SN 2052-1707
J9 PHARMACOL RES PERSPE
JI Pharmacol. Res. Perspect.
PD DEC
PY 2021
VL 9
IS 6
AR e00883
DI 10.1002/prp2.883
PG 11
WC Pharmacology & Pharmacy
WE Science Citation Index Expanded (SCI-EXPANDED)
SC Pharmacology & Pharmacy
GA XJ9QV
UT WOS:000727113800017
PM 34664791
OA Green Published, gold
DA 2024-06-03
ER

PT J
AU Kim, N
   Lim, DH
   Yoon, SE
   Kim, SJ
   Kim, WS
AF Kim, Nalee
   Lim, Do Hoon
   Yoon, Sang Eun
   Kim, Seok Jin
   Kim, Won Seog
TI Selective salvage radiotherapy could provide favorable outcomes in
   patients with refractory or relapsed primary central nervous system
   lymphoma
SO JOURNAL OF NEURO-ONCOLOGY
LA English
DT Article
DE Lymphoma; Radiation therapy; Recurrent disease; Central nervous system
ID WHOLE-BRAIN RADIOTHERAPY; HIGH-DOSE METHOTREXATE; STEM-CELL
   TRANSPLANTATION; RECURRENT PRIMARY CNS; STEREOTACTIC RADIOSURGERY;
   INTENSIVE CHEMOTHERAPY; INTRAOCULAR LYMPHOMA; RADIATION; RESCUE
AB Introduction To date, there is no relevant data supporting the role of salvage radiotherapy (sRT) in patients with refractory or relapsed primary central nervous system lymphoma (PCNSL). Herein, we aimed to investigate the impact of sRT in patients with refractory or relapsed PCNSL following upfront HD-MTX. Methods We retrospectively reviewed 89 patients who had refractory (n = 16) or recurrent disease after an initial favorable response (n = 73); among them, 41 were treated with sRT and 48 were treated without sRT (nRT). Event-free survival (rEFS) and overall survival (rOS) after first recurrence were considered from the date of recurrence to date of each event. Results Overall, the first failure was diagnosed at a median of 11.0 months [interquartile range (IQR), 5.6-26.4] after first treatment. More than half of the patients had recurrent disease involving initial tumor bed (n = 47), deep structure (n = 67), and multiple lesions (n = 58). Among 19 patients who were initially treated with 23.4 Gy of whole brain RT, 10 patients received sRT as a re-irradiation; other 31 patients in sRT group were RT naive patients. There was no significant difference in tumor characteristics between sRT and nRT group. Overall and complete response after salvage treatment were 80% and 48%, respectively; sRT provided higher overall response rate than nRT (93% vs. 69%, p = 0.011). With a median follow-up of 14.3 months (IQR, 7.9-31.4), 2-year rEFS and rOS rates were 27% and 57%, respectively. There were no differences in rEFS and rOS according to sRT (sRT vs. nRT, 26% vs. 28%, p = 0.730; 63% vs. 50%, p = 0.690). Poor performance, recurrence interval < 8 months, and unfavorable response following salvage treatment were associated with inferior rEFS and rOS. Additionally, sRT and stem cell transplantation improved response rate independently after multivariate analysis for complete/partial response. Conclusions We found favorable response rate and comparable survival outcomes following sRT compared with non-local treatments for patients with refractory/relapsed PCNSL. Further studies of patient selection could stratify patients who can benefit from sRT.
C1 [Kim, Nalee; Lim, Do Hoon] Sungkyunkwan Univ, Sch Med, Samsung Med Ctr, Dept Radiat Oncol, 81 Irwon Ro, Seoul 06351, South Korea.
   [Yoon, Sang Eun; Kim, Seok Jin; Kim, Won Seog] Sungkyunkwan Univ, Sch Med, Samsung Med Ctr, Dept Med, 81 Irwon Ro, Seoul 06351, South Korea.
C3 Sungkyunkwan University (SKKU); Samsung Medical Center; Sungkyunkwan
   University (SKKU); Samsung Medical Center
RP Lim, DH (corresponding author), Sungkyunkwan Univ, Sch Med, Samsung Med Ctr, Dept Radiat Oncol, 81 Irwon Ro, Seoul 06351, South Korea.
EM dh8lim@skku.edu
RI Kim, Nalee/KGK-4760-2024
CR Bromberg JE, 2013, HAEMATOLOGICA, V98, P808, DOI 10.3324/haematol.2012.070839
   Choi MK, 2013, INT J HEMATOL, V98, P346, DOI 10.1007/s12185-013-1403-z
   Ferreri AJM, 2017, LANCET HAEMATOL, V4, pE510, DOI 10.1016/S2352-3026(17)30174-6
   Grommes C, 2017, J CLIN ONCOL, V35, P2410, DOI 10.1200/JCO.2017.72.7602
   Holdhoff M, 2020, ONCOTARGETS THER, V13, P8323, DOI 10.2147/OTT.S192379
   Hottinger AF, 2007, NEUROLOGY, V69, P1178, DOI 10.1212/01.wnl.0000276986.19602.c1
   Houillier C, 2020, NEUROLOGY, V94, pE1027, DOI 10.1212/WNL.0000000000008900
   Houillier C, 2019, J CLIN ONCOL, V37, P823, DOI 10.1200/JCO.18.00306
   Iwabuchi M, 2016, J RADIAT RES, V57, P164, DOI 10.1093/jrr/rrv085
   Jahnke K, 2006, J NEURO-ONCOL, V80, P159, DOI 10.1007/s11060-006-9165-6
   Kasenda B, 2017, LEUKEMIA, V31, P2623, DOI 10.1038/leu.2017.170
   Kasenda B, 2016, BLOOD, V128, P32, DOI 10.1182/blood-2016-01-650101
   Kenai H, 2006, J NEUROSURG, V105, P133, DOI 10.3171/sup.2006.105.7.133
   Khimani NB, 2011, ANN ONCOL, V22, P979, DOI 10.1093/annonc/mdq548
   Kim Jeong Eun, 2012, Korean J Hematol, V47, P60, DOI 10.5045/kjh.2012.47.1.60
   Kim N, 2021, J NEURO-ONCOL, V154, P207, DOI 10.1007/s11060-021-03815-6
   Kumar R, 2015, WORLD NEUROSURG, V84, P390, DOI 10.1016/j.wneu.2015.03.062
   Lee SC, 2010, BONE MARROW TRANSPL, V45, P801, DOI 10.1038/bmt.2009.240
   Lee TH, 2020, RADIAT ONCOL J, V38, P35, DOI 10.3857/roj.2020.00052
   Miyakita Y, 2017, JPN J CLIN ONCOL, V47, P919, DOI 10.1093/jjco/hyx095
   Ng AK, 2018, INT J RADIAT ONCOL, V100, P652, DOI 10.1016/j.ijrobp.2017.12.005
   Nguyen PL, 2005, J CLIN ONCOL, V23, P1507, DOI 10.1200/JCO.2005.01.161
   Sakamoto M, 2006, J NEURO-ONCOL, V77, P53, DOI 10.1007/s11060-005-7698-8
   Shibamoto Y, 2003, CANCER-AM CANCER SOC, V97, P128, DOI 10.1002/cncr.11035
   Soussain C, 2008, J CLIN ONCOL, V26, P2512, DOI 10.1200/JCO.2007.13.5533
   Soussain C, 2012, HAEMATOL-HEMATOL J, V97, P1751, DOI 10.3324/haematol.2011.060434
   Thiel E, 2010, LANCET ONCOL, V11, P1036, DOI 10.1016/S1470-2045(10)70229-1
NR 27
TC 2
Z9 4
U1 0
U2 3
PU SPRINGER
PI NEW YORK
PA ONE NEW YORK PLAZA, SUITE 4600, NEW YORK, NY, UNITED STATES
SN 0167-594X
EI 1573-7373
J9 J NEURO-ONCOL
JI J. Neuro-Oncol.
PD JAN
PY 2022
VL 156
IS 2
BP 307
EP 316
DI 10.1007/s11060-021-03909-1
EA DEC 2021
PG 10
WC Oncology; Clinical Neurology
WE Science Citation Index Expanded (SCI-EXPANDED)
SC Oncology; Neurosciences & Neurology
GA YT5AT
UT WOS:000724627600001
PM 34853952
DA 2024-06-03
ER

PT J
AU Zheng, XH
   Li, P
   Dong, QQ
   Duan, YH
   Yang, SB
   Cai, ZH
   Chen, F
   Li, WB
AF Zheng, Xiaohong
   Li, Parker
   Dong, Qianqian
   Duan, Yihong
   Yang, Shoubo
   Cai, Zehao
   Chen, Feng
   Li, Wenbin
TI MicroRNAs as Diagnostic Biomarkers in Primary Central Nervous System
   Lymphoma: A Systematic Review and Meta-Analysis
SO FRONTIERS IN ONCOLOGY
LA English
DT Review
DE primary central nervous system lymphoma; microRNAs; meta-analysis;
   diagnosis; brain tumor
ID SERUM; CANCER; BIOPSIES
AB Background: Diagnosing primary central nervous system lymphoma (PCNSL) remains a challenge. MicroRNAs (miRNAs) are promising noninvasive markers for the identification of PCNSL. The present study aims to assess the diagnostic value of miRNAs for PCNSL patients as biomarkers.
   Methods: We systematically searched PubMed, Embase, and the Cochrane library from inception to January 31, 2021. The pooled sensitivity, specificity, positive likelihood ratio (PLR), negative likelihood ratio (NLR), diagnostic odds ratio (DOR), together with the summary receiver operator characteristic (SROC) curve, and the area under the SROC curve (AUC) value were used to estimate the overall diagnostic performance. We used Q statistic and I-2 to test heterogeneity and used subgroup analyses to investigate the source of heterogeneity. The statistical analyses were independently performed by two investigators using Stata 14.0 and Revman 5.3.
   Results: In total, 11 studies from 6 records were included in the current meta-analysis with 281 PCNSL patients and 367 controls. Our statistical analysis demonstrated that the pooled sensitivity, specificity, PLR, NLR, DOR, and AUC were 0.91 (95% CI 0.84-0.95), 0.88 (95% CI 0.84-0.91), 7.48 (95% CI 5.71-9.78), 0.11 (95% CI 0.06-0.19), 70 (95% CI 35-142), and 0.90 (95% CI 0.87-0.92), respectively. The studies had substantial heterogeneity (I-2 = 54%, 95% CI 0-100). Two subgroup analyses were conducted based on the type of specimen and miRNAs profiled.
   Conclusions: This meta-analysis indicated that miRNAs were suitable as noninvasive diagnostic biomarkers for PCNSL with high accuracy. In addition, both cerebrospinal fluid-based and blood-based miRNAs assays for PCNSL detection were considered reliable for clinical application. MicroRNA-21 assays also seemed to be more accurate in the diagnosis of PCNSL. Good quality studies with large samples should be conducted to verify our results.
C1 [Zheng, Xiaohong; Dong, Qianqian; Yang, Shoubo; Cai, Zehao; Chen, Feng; Li, Wenbin] Capital Med Univ, Beijing Tiantan Hosp, Dept Neurooncol, Ctr Canc, Beijing, Peoples R China.
   [Li, Parker] Shanghai Jiao Tong Univ, Med Clin, Sch Med, Shanghai, Peoples R China.
   [Dong, Qianqian] Li Huili Hosp, Dept Gen Med, Ningbo Med Ctr, Ningbo, Zhejiang, Peoples R China.
   [Duan, Yihong] Sun Yat Sen Univ, Guanghua Sch Stomatol, Guangzhou, Peoples R China.
C3 Capital Medical University; Shanghai Jiao Tong University; Sun Yat Sen
   University
RP Chen, F; Li, WB (corresponding author), Capital Med Univ, Beijing Tiantan Hosp, Dept Neurooncol, Ctr Canc, Beijing, Peoples R China.
EM chenfeng@bjtth.org; liwenbin@ccmu.edu.cn
CR Abrey LE, 2005, J CLIN ONCOL, V23, P5034, DOI 10.1200/JCO.2005.13.524
   Baraniskin A, 2018, J NEURO-ONCOL, V137, P463, DOI 10.1007/s11060-018-2749-0
   Baraniskin A, 2016, NEURO-ONCOLOGY, V18, P361, DOI 10.1093/neuonc/nov144
   Baraniskin A, 2012, BRIT J HAEMATOL, V156, P421, DOI 10.1111/j.1365-2141.2011.08928.x
   Baraniskin A, 2011, BLOOD, V117, P3140, DOI 10.1182/blood-2010-09-308684
   Batchelor TT, 2019, HEMATOL ONCOL, V37, P15, DOI 10.1002/hon.2598
   Croce CM, 2009, NAT REV GENET, V10, P704, DOI 10.1038/nrg2634
   Deeks JJ, 2005, J CLIN EPIDEMIOL, V58, P882, DOI 10.1016/j.jclinepi.2005.01.016
   Gleissner B, 2002, NEUROLOGY, V58, P390, DOI 10.1212/WNL.58.3.390
   Haldorsen IS, 2009, AM J NEURORADIOL, V30, P744, DOI 10.3174/ajnr.A1447
   Hiemcke-Jiwa LS, 2018, CRIT REV ONCOL HEMAT, V127, P56, DOI 10.1016/j.critrevonc.2018.05.010
   Hu ZB, 2010, J CLIN ONCOL, V28, P1721, DOI 10.1200/JCO.2009.24.9342
   Khatab S, 2014, ACTA NEUROCHIR, V156, P1441, DOI 10.1007/s00701-014-2145-2
   Korfel A, 2013, NAT REV NEUROL, V9, P317, DOI 10.1038/nrneurol.2013.83
   Kosaka N, 2010, CANCER SCI, V101, P2087, DOI 10.1111/j.1349-7006.2010.01650.x
   Lawrie CH, 2007, BRIT J HAEMATOL, V137, P503, DOI 10.1111/j.1365-2141.2007.06611.x
   Li GM, 2008, CELL RES, V18, P1, DOI 10.1038/cr.2008.9
   Mao XH, 2014, NEUROL SCI, V35, P233, DOI 10.1007/s10072-013-1491-9
   Mitchell AJ, 2009, LANCET, V374, P609, DOI 10.1016/S0140-6736(09)60879-5
   Ostrom QT, 2015, NEURO-ONCOLOGY, V16, P1, DOI [10.1093/neuonc/nou327, 10.1093/neuonc/nox158, 10.1093/neuonc/nou223, 10.1093/neuonc/nov189]
   Reddy SDN, 2010, CANCER BIOL THER, V9, P479, DOI 10.4161/cbt.9.7.11402
   Schorb E, 2016, BMC CANCER, V16, DOI 10.1186/s12885-016-2311-4
   Scott BJ, 2013, JAMA NEUROL, V70, P311, DOI 10.1001/jamaneurol.2013.606
   Thapa DR, 2014, JAIDS-J ACQ IMM DEF, V66, P229, DOI 10.1097/QAI.0000000000000146
   van Westrhenen A, 2018, BRIT J HAEMATOL, V182, P384, DOI 10.1111/bjh.15410
   Wei D, 2015, MOL NEUROBIOL, V51, P1452, DOI 10.1007/s12035-014-8822-6
   Whiting PF, 2011, ANN INTERN MED, V155, P529, DOI 10.7326/0003-4819-155-8-201110180-00009
   Yang KP, 2019, ONCOL LETT, V17, P3475, DOI 10.3892/ol.2019.9941
   Zajdel M, 2019, CANCERS, V11, DOI 10.3390/cancers11111647
NR 29
TC 2
Z9 2
U1 0
U2 4
PU FRONTIERS MEDIA SA
PI LAUSANNE
PA AVENUE DU TRIBUNAL FEDERAL 34, LAUSANNE, CH-1015, SWITZERLAND
SN 2234-943X
J9 FRONT ONCOL
JI Front. Oncol.
PD SEP 17
PY 2021
VL 11
AR 743542
DI 10.3389/fonc.2021.743542
PG 12
WC Oncology
WE Science Citation Index Expanded (SCI-EXPANDED)
SC Oncology
GA WV6BA
UT WOS:000717319000001
PM 34604087
OA Green Submitted, Green Published, gold
DA 2024-06-03
ER

PT J
AU David, K
   Davis, ME
AF David, Kurt
   Davis, Mary Elizabeth
TI Primary Central Nervous System Lymphoma Treatment and nursing management
   of immunocompetent patients
SO CLINICAL JOURNAL OF ONCOLOGY NURSING
LA English
DT Article
DE primary central nervous system lymphoma; side effects and management;
   nursing role
ID PRIMARY CNS LYMPHOMA; PALLIATIVE CARE; CHALLENGES; COMMUNITY; DIAGNOSIS;
   NURSES; TUMORS; NEEDS
AB BACKGROUND: Primary central nervous system lymphoma (PCNSL) is a rare primary brain tumor. Because of its rarity and the increasing incidence rates as the U.S. population ages, it is important for nurses to understand the unique needs of patients and their caregivers during the disease continuum.
   OBJECTIVES: This article provides an overview of the treatment and nursing management of immunocompetent patients with PCNSL.
   METHODS: An extensive examination of the current literature, including incidence, diagnosis, treatment, and implications for nursing, was performed.
   FINDINGS: Nurses play a vital role in caring for patients with PCNSL and addressing their unique needs. Nurses should concentrate on early recognition and comprehensive management of neurologic symptoms. This includes patient and caregiver education and diligent implementation of treatment strategies, as well as maximizing quality of life.
C1 [David, Kurt; Davis, Mary Elizabeth] Mem Sloan Kettering Canc Ctr, 1275 York Ave, New York, NY 10021 USA.
C3 Memorial Sloan Kettering Cancer Center
RP David, K (corresponding author), Mem Sloan Kettering Canc Ctr, 1275 York Ave, New York, NY 10021 USA.
EM davidk@mskcc.org
CR Abrey LE, 2006, J CLIN ONCOL, V24, P5711, DOI 10.1200/JCO.2006.08.2941
   Allen D, 2020, ONCOL NURS FORUM, V47, pE1, DOI 10.1188/20.ONF.E1-E12
   Alnahhas I, 2019, CL LYMPH MYELOM LEUK, V19, pE129, DOI 10.1016/j.clml.2018.11.018
   American Cancer Society, 2020, TYP TREATM AC MYEL L
   Bailey A, 2015, CLIN J ONCOL NURS, V19, P610, DOI 10.1188/15.CJON.610-614
   Bevans M.F., 2019, CAREGIVER STRAIN BUR
   Boele FW, 2019, COCHRANE DB SYST REV, DOI 10.1002/14651858.CD012582.pub2
   Chukwueke UN, 2019, HEMATOL ONCOL CLIN N, V33, P597, DOI 10.1016/j.hoc.2019.03.008
   Crowther J, 2017, INT J PALLIAT NURS, V23, P502, DOI 10.12968/ijpn.2017.23.10.502
   Doucet S, 2013, CURR TREAT OPTION ON, V14, P185, DOI 10.1007/s11864-013-0227-7
   Ferreri AJM, 2003, J CLIN ONCOL, V21, P266, DOI 10.1200/JCO.2003.09.139
   Ford R.C., 2016, THOMAS HEMATOPOIETIC, V1, P362, DOI [10.1002/9781118416426.ch30, DOI 10.1002/9781118416426.CH30]
   Gofton TE, 2018, J NEUROL SCI, V385, P225, DOI 10.1016/j.jns.2017.12.008
   Gofton TE, 2012, J NEURO-ONCOL, V108, P527, DOI 10.1007/s11060-012-0855-y
   Grommes C, 2017, J CLIN ONCOL, V35, P2410, DOI 10.1200/JCO.2017.72.7602
   Han CH, 2017, CANCER-AM CANCER SOC, V123, P4314, DOI 10.1002/cncr.30965
   Illerhaus G, 2018, BLOOD, V132, P681, DOI 10.1182/blood-2018-01-791558
   Izumi S, 2017, AM J NURS, V117, P56, DOI 10.1097/01.NAJ.0000520255.65083.35
   Jansen L, 2018, EUR J CANCER CARE, V27, DOI 10.1111/ecc.12899
   Kerbauy MN, 2017, RADIOTHER ONCOL, V122, P352, DOI 10.1016/j.radonc.2016.12.033
   Koffler S, 2020, PALLIAT SUPPORT CARE, V18, P589, DOI 10.1017/S1478951519001068
   Kvopka M, 2020, CLIN EXP OPHTHALMOL, V48, P240, DOI 10.1111/ceo.13668
   Labak CM, 2019, WORLD NEUROSURG, V126, pE1436, DOI 10.1016/j.wneu.2019.02.252
   Langbecker D, 2016, J NEURO-ONCOL, V127, P91, DOI 10.1007/s11060-015-2013-9
```
