## Supplementary material for "Bibliometric analysis of emerging trend and top 100 most cited articles in primary central nervous system lymphoma": Supple File 1: savedrecs (2).txt (part 4 of 4)

```
   Lubejko B., 2018, ONCOLOGY NURSE NAVIG, P11
   Lukas RV, 2018, NEUROLOGIST, V23, P53, DOI 10.1097/NRL.0000000000000169
   Lukas RV, 2018, ONCOLOGY-NY, V32, P17
   McDonald JC, 2017, SUPPORT CARE CANCER, V25, P523, DOI 10.1007/s00520-016-3433-6
   Mendez Joe S, 2018, Am Soc Clin Oncol Educ Book, V38, P604, DOI 10.1200/EDBK_200829
   Miceli T, 2013, CLIN J ONCOL NURS, V17, P13, DOI 10.1188/13.CJON.S2.13-24
   Milgrom S.A., 2018, ADULT CNS RAD ONCOLO, P287, DOI [10.1007/978-3-319-42878-9_19, DOI 10.1007/978-3-319-42878-9_19]
   Miller E, 2018, CLIN J ONCOL NURS, V22, P347, DOI 10.1188/18.CJON.347-349
   Olsen M.M., 2019, Chemotherapy and immunotherapy guidelines and recommendations for practice
   Ostrom QT, 2016, NEURO-ONCOLOGY, V18, pv1, DOI [10.1093/neuonc/now207, 10.1093/neuonc/nov189]
   Ouyang TH, 2020, WORLD NEUROSURG, V139, pE508, DOI 10.1016/j.wneu.2020.04.049
   Peterson J., 2019, CORE CURRICULUM ONCO, V6th, P164
   Phongtankuel V, 2020, PALLIAT MED REP, V1, P111, DOI 10.1089/pmr.2020.0055
   Rubenstein JL, 2013, J CLIN ONCOL, V31, P3061, DOI 10.1200/JCO.2012.46.9957
   Saria MG, 2017, ONCOL NURS FORUM, V44, P306, DOI 10.1188/17.ONF.306-315
   Schaff LR, 2018, CURR ONCOL REP, V20, DOI 10.1007/s11912-018-0666-1
   Schmitt AM, 2019, HEMATOL ONCOL, V37, P548, DOI 10.1002/hon.2666
   Shelton B., 2018, UNDERSTANDING MANAGI, P277
   Siegel C, 2018, SEMIN ONCOL NURS, V34, P513, DOI 10.1016/j.soncn.2018.10.014
   Stieb S, 2018, CLIN NEUROL NEUROSUR, V170, P1, DOI 10.1016/j.clineuro.2018.04.023
   Thakur D, 2019, CLIN J ONCOL NURS, V23, P315, DOI 10.1188/19.CJON.315-323
   Turk Toraks Dernegi Erken Kariyer Gorev Grubu, 2019, ANN ONCOL, DOI DOI 10.1093/annonc/mdy517
   Vockerodt M, 2015, J PATHOL, V235, P312, DOI 10.1002/path.4459
   Weller M, 2012, NEURO-ONCOLOGY, V14, P1481, DOI 10.1093/neuonc/nos159
   Yang WY, 2017, NEURO-ONCOLOGY, V19, P414, DOI 10.1093/neuonc/now178
   Zheng XH, 2020, FRONT ONCOL, V10, DOI 10.3389/fonc.2020.01213
NR 50
TC 2
Z9 2
U1 0
U2 10
PU ONCOLOGY NURSING SOC
PI PITTSBURGH
PA 125 ENTERPRISE DR, PITTSBURGH, PA 15275 USA
SN 1092-1095
EI 1538-067X
J9 CLIN J ONCOL NURS
JI Clin. J. Oncol. Nurs.
PD AUG
PY 2021
VL 25
IS 4
BP 439
EP 448
DI 10.1188/21.CJON.439-448
PG 10
WC Oncology; Nursing
WE Science Citation Index Expanded (SCI-EXPANDED); Social Science Citation Index (SSCI)
SC Oncology; Nursing
GA TL0DU
UT WOS:000674525900012
PM 34269342
DA 2024-06-03
ER

PT J
AU Grillo, P
   Di Giuliano, F
   Massa, R
   Mercuri, NB
   Schirinzi, T
AF Grillo, Piergiorgio
   DI Giuliano, Francesca
   Massa, Roberto
   Mercuri, Nicola Biagio
   Schirinzi, Tommaso
TI Movement disorders in primary central nervous system lymphoma: two
   unreported cases and a review of literature
SO NEUROLOGICAL SCIENCES
LA English
DT Review
DE Primary central nervous system lymphoma; Secondary movement disorders;
   Parkinsonism; Dystonia
ID PARKINSONIAN-SYNDROME; MANAGEMENT; SECONDARY
AB Background Recognition of secondary movement disorders (SMDs) is fundamental either to alleviate disabling disturbances or to treat potentially life-threatening conditions, such as brain tumors. Primary CNS lymphoma (PCNSL) is a rare form of CNS cancer that is often located in subcortical areas, accounting for both neuropsychiatric and motoric disorders. Nevertheless, an overview on PCNSL-related movement disorders (MDs) phenomenology has not been provided yet.
   Objective To outline the main features of PCNSL-related MDs.
   Methods A retrospective analysis was conducted on a cohort of patients with PCNSL presenting with MDs, including all existing cases identified by a systematic literature review (source: Medline; period: 1946-2020) and two unreported cases. Data on phenomenology, neuroimaging, histology, and clinical course were collected.
   Results A total cohort of fifteen subjects was defined, enrolling thirteen previously described patients extracted from eleven published studies, and our two unreported cases. A parkinsonian syndrome appearing at about 60 years of age, unresponsive to levodopa, associated to other neurological signs, resulted as the most common presentation of PCNSL-related MD. Chorea, dystonia, and dyskinesia occurred less frequently, with some degree of responsiveness to symptomatic treatments. Basal ganglia were involved in most cases and motoric disturbances often ameliorated after tumor mass reduction.
   Conclusions This study identified those features of PCNSL-related MDs that could support an appropriate approach to such a rare condition. In fact, while the outcome remains still poor, the therapeutic scenario of PCNSL is changing; an early diagnosis together with an adequate management will be thus crucial for timely and successful interventions.
C1 [Grillo, Piergiorgio; Massa, Roberto; Mercuri, Nicola Biagio; Schirinzi, Tommaso] Univ Roma Tor Vergata, Dept Syst Med, Neurol Unit, Via Montpellier 1, I-00133 Rome, Italy.
   [DI Giuliano, Francesca] Univ Roma Tor Vergata, Dept Biomed & Prevent, Neuroradiol Unit, Rome, Italy.
   [Mercuri, Nicola Biagio] IRCCS Fdn Santa Lucia, Via Fosso Fiorano, Rome, Italy.
C3 University of Rome Tor Vergata; University of Rome Tor Vergata; IRCCS
   Santa Lucia
RP Schirinzi, T (corresponding author), Univ Roma Tor Vergata, Dept Syst Med, Neurol Unit, Via Montpellier 1, I-00133 Rome, Italy.
EM t.schirinzi@yahoo.com
RI Mercuri, Nicola Biagio/K-5348-2016
OI Mercuri, Nicola Biagio/0000-0001-6700-7491; Di Giuliano,
   Francesca/0000-0002-6067-183X; Grillo, Piergiorgio/0000-0001-8196-3914
CR Berrocal-Izquierdo N, 2018, NEUROLOGIA, V33, P614, DOI 10.1016/j.nrl.2016.06.010
   Brett FM, 2018, IRISH J MED SCI, V187, P319, DOI 10.1007/s11845-017-1653-5
   BUCCIARELLI E, 1991, Pathologica (Genoa), V83, P223
   Choi YS, 2020, BLOOD RES, V55, P58, DOI 10.5045/br.2020.S010
   Courtois F, 2011, CASE REP NEUROL, V4, P181, DOI 10.1159/000343947
   Damato V, 2018, MOVEMENT DISORD, V33, P1376, DOI 10.1002/mds.27446
   Feng L, 2018, J CLIN NEUROSCI, V50, P16, DOI 10.1016/j.jocn.2018.01.034
   Galosi S, 2020, MOV DISORD CLIN PRAC, V7, P154, DOI 10.1002/mdc3.12897
   GHERARDI R, 1985, ACTA NEUROPATHOL, V65, P338, DOI 10.1007/BF00687019
   Han CH, 2017, CANCER-AM CANCER SOC, V123, P4314, DOI 10.1002/cncr.30965
   Haussermann P, 2001, MOVEMENT DISORD, V16, P962, DOI 10.1002/mds.1193
   Louis DN, 2016, ACTA NEUROPATHOL, V131, P803, DOI 10.1007/s00401-016-1545-1
   Mehanna R, 2013, LANCET NEUROL, V12, P597, DOI 10.1016/S1474-4422(13)70057-7
   Merrill S, 2020, J NEUROL, V267, P2239, DOI 10.1007/s00415-020-09819-y
   Nadeau SE, 2007, EUR NEUROL, V58, P142, DOI 10.1159/000104714
   Netravathi M, 2012, EUR J NEUROL, V19, P226, DOI 10.1111/j.1468-1331.2011.03469.x
   Nicita F, 2019, EUR J PAEDIATR NEURO, V23, P329, DOI 10.1016/j.ejpn.2018.12.004
   Noda, 2014, BMJ CASE REP, DOI 10.1136/bcr-2013-203353
   POEWE WH, 1988, MOVEMENT DISORD, V3, P320, DOI 10.1002/mds.870030406
   Pramstaller PP, 1999, J NEUROL, V246, P934, DOI 10.1007/s004150050485
   Rollnik JD, 2003, NERVENARZT, V74, P362, DOI 10.1007/s00115-002-1448-3
   Sakai M, 1990, Rinsho Shinkeigaku, V30, P849
   Sánchez-Guerra M, 2001, NEURORADIOLOGY, V43, P36, DOI 10.1007/s002340000451
   Sato S, 2019, WORLD NEUROSURG, V123, P464, DOI 10.1016/j.wneu.2018.11.161
   Schirinzi T, 2018, INT J REHABIL RES, V41, P377, DOI 10.1097/MRR.0000000000000304
   Schirinzi T, 2018, CURR OPIN NEUROL, V31, P498, DOI 10.1097/WCO.0000000000000580
   Schirinzi T, 2016, MOVEMENT DISORD, V31, P802, DOI 10.1002/mds.26620
   Schirinzi T, 2014, NEUROL SCI, V35, P2013, DOI 10.1007/s10072-014-1836-z
   Sugita Y, 1998, No To Shinkei, V50, P861
   Takasone Ken, 2018, Rinsho Shinkeigaku, V58, P440, DOI 10.5692/clinicalneurol.cn-001145
   Tan EK, 2003, EUR NEUROL, V50, P53, DOI 10.1159/000070859
   Tong ML, 2013, PARKINSONISM RELAT D, V19, P441, DOI 10.1016/j.parkreldis.2013.01.003
   Toyota T, 2017, NEUROLOGY, V88, P329, DOI 10.1212/WNL.0000000000003515
NR 34
TC 2
Z9 2
U1 0
U2 1
PU SPRINGER-VERLAG ITALIA SRL
PI MILAN
PA VIA DECEMBRIO, 28, MILAN, 20137, ITALY
SN 1590-1874
EI 1590-3478
J9 NEUROL SCI
JI Neurol. Sci.
PD MAR
PY 2021
VL 42
IS 3
BP 905
EP 910
DI 10.1007/s10072-020-04985-3
EA JAN 2021
PG 6
WC Clinical Neurology; Neurosciences
WE Science Citation Index Expanded (SCI-EXPANDED)
SC Neurosciences & Neurology
GA QE3GL
UT WOS:000607774400009
PM 33443666
DA 2024-06-03
ER

PT J
AU Takao, K
   Tani, A
   Suwa, T
   Kuwabara-Ohmura, Y
   Nonomura, K
   Liu, YY
   Kato, T
   Mizuno, M
   Hirota, T
   Enya, M
   Iizuka, K
   Horikawa, Y
   Saigo, C
   Kito, Y
   Miyazaki, T
   Ohe, N
   Iwama, T
   Yabe, D
AF Takao, Ken
   Tani, Ayaka
   Suwa, Tetsuya
   Kuwabara-Ohmura, Yayoi
   Nonomura, Kenta
   Liu, Yanyan
   Kato, Takehiro
   Mizuno, Masami
   Hirota, Takuo
   Enya, Mayumi
   Iizuka, Katsumi
   Horikawa, Yukio
   Saigo, Chiemi
   Kito, Yusuke
   Miyazaki, Tatsuhiko
   Ohe, Naoyuki
   Iwama, Toru
   Yabe, Daisuke
TI Diagnosis and treatment of primary central nervous system lymphoma with
   the primary lesion in the hypothalamus: a case report
SO BMC ENDOCRINE DISORDERS
LA English
DT Article
DE PCNSL; Hypothalamus; Hypopituitarism; Case report
ID FEATURES
AB Background Primary central nervous system lymphoma is a rare extra-nodal lymphoma of the central nervous system. Primary central nervous system lymphoma lesions usually appear in the vicinity of the ventricle, and there are few reports of primary central nervous system lymphoma with hypothalamic-pituitary lesions. Case presentation We treated a 56-year-old male with primary central nervous system lymphoma with the primary lesion in the hypothalamus, which was found by magnetic resonance imaging after sudden onset of endocrinological abnormalities. Initially, he was hospitalized to our department for hyponatremia. Endocrinological examination in conjunction with head magnetic resonance imaging and endoscopic biopsy revealed hypothalamic hypopituitarism and tertiary hypoadrenocorticism caused by a rapidly growing, diffuse large B-cell lymphoma in the hypothalamus. Remission of the tumor was achieved by high-dose methotrexate with whole brain radiotherapy, and some of the hormone responses were normalized. Conclusions While primary central nervous system lymphoma is rare, it is important to note that hypopituitarism can result and that the endocrinological abnormalities can be partially restored by its remission.
C1 [Takao, Ken; Tani, Ayaka; Suwa, Tetsuya; Kuwabara-Ohmura, Yayoi; Nonomura, Kenta; Liu, Yanyan; Kato, Takehiro; Mizuno, Masami; Hirota, Takuo; Enya, Mayumi; Iizuka, Katsumi; Horikawa, Yukio; Yabe, Daisuke] Gifu Univ, Grad Sch Med, Dept Diabet & Endocrinol, 1-1 Yanagido, Gifu 5011194, Japan.
   [Saigo, Chiemi; Kito, Yusuke; Miyazaki, Tatsuhiko] Gifu Univ Hosp, Div Pathol, Gifu, Japan.
   [Ohe, Naoyuki; Iwama, Toru] Gifu Univ, Grad Sch Med, Dept Neurosurg, Gifu, Japan.
C3 Gifu University; Gifu University; Gifu University
RP Suwa, T; Yabe, D (corresponding author), Gifu Univ, Grad Sch Med, Dept Diabet & Endocrinol, 1-1 Yanagido, Gifu 5011194, Japan.
EM suwa@gifu-u.ac.jp; ydaisuke-kyoto@umin.ac.jp
RI Iizuka, Katsumi/AAB-9135-2019; Iwama, Toru/JGD-0822-2023; Yabe,
   Daisuke/J-6682-2014
OI Iizuka, Katsumi/0000-0002-9837-6238; Iwama, Toru/0000-0002-9426-284X;
   Yabe, Daisuke/0000-0002-5334-7687
FU Japan Society for the Promotion of Sciences (JSPS) [17 K09825, 17
   K00850, 18H02779]; Grants-in-Aid for Scientific Research [18H02779]
   Funding Source: KAKEN
FX This work was supported by grants from Japan Society for the Promotion
   of Sciences (JSPS) [KAKENHI Grant 17 K09825 (to D.Y.), 17 K00850 (to
   K.I) and 18H02779 (to Y.H.)].
CR [Anonymous], 2017, Neurol Med Chir (Tokyo), V57, P9, DOI 10.2176/nmc.sup.2017-0001
   Brandsma Dieta, 2018, Handb Clin Neurol, V152, P177, DOI 10.1016/B978-0-444-63849-6.00014-1
   DeWitt JC, 2017, CURR OPIN NEUROL, V30, P643, DOI 10.1097/WCO.0000000000000490
   Giustina A, 2001, J CLIN ENDOCR METAB, V86, P4567, DOI 10.1210/jc.86.10.4567
   Grommes C, 2017, J CLIN ONCOL, V35, P2410, DOI 10.1200/JCO.2017.72.7602
   Küker W, 2005, J NEURO-ONCOL, V72, P169, DOI 10.1007/s11060-004-3390-7
   Li L, 2018, ONCOL LETT, V16, P1463, DOI 10.3892/ol.2018.8839
   Su L, 2018, MEDICINE, V97, DOI 10.1097/MD.0000000000011072
   Tanki Humam Nisar, 2018, Oman Med J, V33, P346, DOI 10.5001/omj.2018.63
   Tsang M, 2020, HEMATOL ONCOL, V38, P640, DOI 10.1002/hon.2761
   Villano JL, 2011, BRIT J CANCER, V105, P1414, DOI 10.1038/bjc.2011.357
NR 11
TC 2
Z9 1
U1 0
U2 1
PU BMC
PI LONDON
PA CAMPUS, 4 CRINAN ST, LONDON N1 9XW, ENGLAND
EI 1472-6823
J9 BMC ENDOCR DISORD
JI BMC Endocr. Disord.
PD JAN 11
PY 2021
VL 21
IS 1
AR 13
DI 10.1186/s12902-020-00675-5
PG 6
WC Endocrinology & Metabolism
WE Science Citation Index Expanded (SCI-EXPANDED)
SC Endocrinology & Metabolism
GA PR3JV
UT WOS:000607136200001
PM 33430828
OA gold, Green Published
DA 2024-06-03
ER

PT J
AU Togao, O
   Chikui, T
   Tokumori, K
   Kami, Y
   Kikuchi, K
   Momosaka, D
   Kikuchi, Y
   Kuga, D
   Hata, N
   Mizoguchi, M
   Iihara, K
   Hiwatashi, A
AF Togao, Osamu
   Chikui, Toru
   Tokumori, Kenji
   Kami, Yukiko
   Kikuchi, Kazufumi
   Momosaka, Daichi
   Kikuchi, Yoshitomo
   Kuga, Daisuke
   Hata, Nobuhiro
   Mizoguchi, Masahiro
   Iihara, Koji
   Hiwatashi, Akio
TI Gamma distribution model of diffusion MRI for the differentiation of
   primary central nerve system lymphomas and glioblastomas
SO PLOS ONE
LA English
DT Article
ID INTRAVOXEL INCOHERENT MOTION; PRIMARY CNS LYMPHOMA; DIAGNOSTIC
   PERFORMANCE; WEIGHTED MRI; PERFUSION; BRAIN; CANCER; GLIOMA; TUMORS; DWI
AB The preoperative imaging-based differentiation of primary central nervous system lymphomas (PCNSLs) and glioblastomas (GBs) is of high importance since the therapeutic strategies differ substantially between these tumors. In this study, we investigate whether the gamma distribution (GD) model is useful in this differentiation of PNCSLs and GBs. Twenty-seven patients with PCNSLs and 57 patients with GBs were imaged with diffusion-weighted imaging using 13 b-values ranging from 0 to 1000 sec/mm(2). The shape parameter (kappa) and scale parameter (theta) were obtained with the GD model. Fractions of three different areas under the probability density function curve (f1, f2, f3) were defined as follows: f1, diffusion coefficient (D) <1.0x10(-3) mm(2)/sec; f2, D >1.0x10(-3) and <3.0x10(-3) mm(2)/sec; f3, D >3.0x10(-3) mm(2)/sec. The GD model-derived parameters were compared between PCNSLs and GBs. Receiver operating characteristic (ROC) curve analyses were performed to assess diagnostic performance. The correlations with intravoxel incoherent motion (IVIM)-derived parameters were evaluated. The PCNSL group's kappa (2.26 +/- 1.00) was significantly smaller than the GB group's (3.62 +/- 2.01, p = 0.0004). The PCNSL group's f1 (0.542 +/- 0.107) was significantly larger than the GB group's (0.348 +/- 0.132, p<0.0001). The PCNSL group's f2 (0.372<plus/minus>0.098) was significantly smaller than the GB group's (0.508 +/- 0.127, p<0.0001). The PCNSL group's f3 (0.086<plus/minus>0.043) was significantly smaller than the GB group's (0.144 +/- 0.062, p<0.0001). The combination of <kappa>, f1, and f3 showed excellent diagnostic performance (area under the curve, 0.909). The f1 had an almost perfect inverse correlation with D. The f2 and f3 had very strong positive correlations with D and f, respectively. The GD model is useful for the differentiation of GBs and PCNSLs.
C1 [Togao, Osamu] Kyushu Univ, Grad Sch Med Sci, Dept Mol Imaging & Diag, Fukuoka, Japan.
   [Chikui, Toru; Kami, Yukiko] Kyushu Univ, Fac Dent Sci, Dept Oral & Maxillofacial Radiol, Fukuoka, Japan.
   [Tokumori, Kenji] Teikyo Univ, Fac Med Technol, Dept Clin Radiol, Fukuoka, Japan.
   [Kikuchi, Kazufumi; Momosaka, Daichi; Kikuchi, Yoshitomo; Hiwatashi, Akio] Kyushu Univ, Grad Sch Med Sci, Dept Clin Radiol, Fukuoka, Japan.
   [Kuga, Daisuke; Hata, Nobuhiro; Mizoguchi, Masahiro; Iihara, Koji] Kyushu Univ, Grad Sch Med Sci, Dept Neurosurg, Fukuoka, Japan.
C3 Kyushu University; Kyushu University; Teikyo University; Kyushu
   University; Kyushu University
RP Togao, O (corresponding author), Kyushu Univ, Grad Sch Med Sci, Dept Mol Imaging & Diag, Fukuoka, Japan.
EM togao@radiol.med.kyushu-u.ac.jp
RI Kikuchi, Kazufumi/AAP-4286-2021; Togao, Osamu/AAE-4702-2022; Kikuchi,
   Yoshitomo/M-7564-2018; Hata, Nobuhiro/AAF-3034-2021
OI Kikuchi, Kazufumi/0000-0003-1292-1846; Hata,
   Nobuhiro/0000-0002-5523-7166; Togao, Osamu/0000-0002-5910-7852
FU JSPS KAKENHI [JP17K10410, JP20K08111]
FX This work was supported by JSPS KAKENHI Grant Number JP17K10410 and
   JP20K08111. O.T. recieved these grants.
   https://www.jsps.go.jp/j-grantsinaid/The funders had no role in study
   design, data collection and analysis, decision to publish, or
   preparation of the manuscript.
CR [Anonymous], 2016, MAT SCI SEMICON PROC, V44, P30
   [Anonymous], 2018, OBSTET GYNECOL, V13, pe49
   Bao SX, 2019, MAGN RESON MED SCI, V18, P53, DOI 10.2463/mrms.mp.2017-0135
   Borlinhas F, 2019, J MAGN RESON IMAGING, V50, P230, DOI 10.1002/jmri.26599
   Cha S, 2002, RADIOLOGY, V223, P11, DOI 10.1148/radiol.2231010594
   DELONG ER, 1988, BIOMETRICS, V44, P837, DOI 10.2307/2531595
   Doskaliyev A, 2012, EUR J RADIOL, V81, P339, DOI 10.1016/j.ejrad.2010.11.005
   Efroymson, 1960, MATH METHODS DIGITAL, V1, P191, DOI DOI 10.1177/1753193411414639
   El Khouli RH, 2009, J MAGN RESON IMAGING, V30, P999, DOI 10.1002/jmri.21947
   Grinberg F, 2014, PLOS ONE, V9, DOI 10.1371/journal.pone.0089225
   Guo AC, 2002, RADIOLOGY, V224, P177, DOI 10.1148/radiol.2241010637
   Hardee ME, 2012, AM J PATHOL, V181, P1126, DOI 10.1016/j.ajpath.2012.06.030
   Hartmann M, 2003, NEUROSCI LETT, V338, P119, DOI 10.1016/S0304-3940(02)01367-8
   Jensen JH, 2010, NMR BIOMED, V23, P698, DOI 10.1002/nbm.1518
   Kickingereder P, 2014, RADIOLOGY, V272, P843, DOI 10.1148/radiol.14132740
   Koh DM, 2011, AM J ROENTGENOL, V196, P1351, DOI 10.2214/AJR.10.5515
   Lätt J, 2008, MAGN RESON IMAGING, V26, P77, DOI 10.1016/j.mri.2007.04.001
   Law M, 2002, RADIOLOGY, V222, P715, DOI 10.1148/radiol.2223010558
   LEBIHAN D, 1986, RADIOLOGY, V161, P401, DOI 10.1148/radiology.161.2.3763909
   LEBIHAN D, 1988, RADIOLOGY, V168, P497, DOI 10.1148/radiology.168.2.3393671
   LEBIHAN D, 1991, JMRI-J MAGN RESON IM, V1, P7, DOI 10.1002/jmri.1880010103
   Lee B, 2018, AM J NEURORADIOL, V39, P1415, DOI 10.3174/ajnr.A5732
   Lu XY, 2019, NEUROL SCI, V40, P947, DOI 10.1007/s10072-019-03732-7
   Minosse S, 2017, MAGN RESON IMAGING, V42, P114, DOI 10.1016/j.mri.2017.06.006
   Oshio K, 2014, MAGN RESON MED SCI, V13, P191, DOI 10.2463/mrms.2014-0016
   Ostrom Quinn T, 2019, Neuro Oncol, V21, pv1, DOI 10.1093/neuonc/noz150
   PEKAR J, 1992, MAGNET RESON MED, V23, P122, DOI 10.1002/mrm.1910230113
   Schaff LR, 2018, CURR ONCOL REP, V20, DOI 10.1007/s11912-018-0666-1
   Server A, 2009, ACTA RADIOL, V50, P682, DOI 10.1080/02841850902933123
   Shinmoto H, 2015, J MAGN RESON IMAGING, V42, P56, DOI 10.1002/jmri.24761
   Smith G, 2018, J BIG DATA-GER, V5, DOI 10.1186/s40537-018-0143-6
   Suchorska B, 2016, NEURO-ONCOLOGY, V18, P549, DOI 10.1093/neuonc/nov326
   Tomita H, 2020, MAGN RESON MED SCI, V19, P40, DOI 10.2463/mrms.mp.2018-0124
   Yamada K, 2016, MAGN RESON MED SCI, V15, P237, DOI 10.2463/mrms.mp.2015-0067
   Yamashita K, 2016, J MAGN RESON IMAGING, V44, P1256, DOI 10.1002/jmri.25261
   Yamashita K, 2013, NEURORADIOLOGY, V55, P135, DOI 10.1007/s00234-012-1089-6
   YOUDEN WJ, 1950, BIOMETRICS, V6, P172, DOI 10.1002/1097-0142(1950)3:1<32::AID-CNCR2820030106>3.0.CO;2-3
   Yuan J, 2014, PLOS ONE, V9, DOI 10.1371/journal.pone.0087024
NR 38
TC 2
Z9 2
U1 0
U2 2
PU PUBLIC LIBRARY SCIENCE
PI SAN FRANCISCO
PA 1160 BATTERY STREET, STE 100, SAN FRANCISCO, CA 94111 USA
SN 1932-6203
J9 PLOS ONE
JI PLoS One
PD DEC 14
PY 2020
VL 15
IS 12
AR e0243839
DI 10.1371/journal.pone.0243839
PG 15
WC Multidisciplinary Sciences
WE Science Citation Index Expanded (SCI-EXPANDED)
SC Science & Technology - Other Topics
GA PH1MP
UT WOS:000600186100076
PM 33315914
OA Green Published, gold
DA 2024-06-03
ER

PT J
AU Bewarder, M
   Kiefer, M
   Moelle, C
   Goerens, L
   Stilgenbauer, S
   Christofyllakis, K
   Kaddu-Mulindwa, D
   Fadle, N
   Regitz, E
   Neumann, F
   Hoth, M
   Preuss, KD
   Pfreundschuh, M
   Thurner, L
AF Bewarder, Moritz
   Kiefer, Maximilian
   Moelle, Clara
   Goerens, Lisa
   Stilgenbauer, Stephan
   Christofyllakis, Konstantinos
   Kaddu-Mulindwa, Dominic
   Fadle, Natalie
   Regitz, Evi
   Neumann, Frank
   Hoth, Markus
   Preuss, Klaus-Dieter
   Pfreundschuh, Michael
   Thurner, Lorenz
TI Integration of the B-Cell Receptor Antigen Neurabin-I/SAMD14 Into an
   Antibody Format as New Therapeutic Approach for the Treatment of Primary
   CNS Lymphoma
SO FRONTIERS IN ONCOLOGY
LA English
DT Article
DE B-cell receptor antigens; primary central nervous system lymphoma;
   neurabin-I; SAMD14; BAR-body; auto-antigens
ID CENTRAL-NERVOUS-SYSTEM; INTERNATIONAL EXTRANODAL LYMPHOMA;
   SURFACE-IMMUNOGLOBULIN; RITUXIMAB; CHEMOIMMUNOTHERAPY; TRANSPLANTATION;
   RANDOMIZATION; METHOTREXATE; EXPRESSION; FEATURES
AB Recently, neurabin-I and SAMD14 have been described as the autoantigenic target of approximately 66% of B-cell receptors (BCRs) of primary central nervous system lymphomas (PCNSL). Neurabin-I and SAMD14 share a highly homologous SAM domain that becomes immunogenic after atypical hyper-N-glycosylation (SAMD14 at ASN339 and neurabin-I at ASN1277). This post-translational modification of neurabin-I and SAMD14 seems to lead to a chronic immune reaction with B-cell receptor activation contributing to lymphoma genesis of PCNSLs. The selective tropism of PCNSL to the CNS corresponds well to the neurabin-I and SAMD14 protein expression pattern. When conjugated to Pseudomonas Exotoxin A (ETA '), the PCNSL reactive epitope exerts cytotoxic effects on lymphoma cells expressing a SAMD14/neurabin-I reactive BCR. Thus, the reactive epitopes of SAMD14/neurabin-I might be useful to establish additional therapeutic strategies against PCNSL. To test this possibility, we integrated the PCNSL-reactive epitope of SAMD14/neurabin-I into a heavy-chain-only Fab antibody format in substitution of the variable region. Specific binding of the prokaryotically produced SAMD14/neurabin-I Fab-antibody to lymphoma cells and their internalization were determined by flow cytometry. Since no established EBV-negative PCNSL cell line exists, we used the ABC-DLBCL cell lines OCI-Ly3 and U2932, which were transfected to express a SAMD14/neurabin-I reactive BCR. The SAMD14/neurabin-I Fab antibody bound specifically to DLBCL cells expressing a BCR with reactivity to SAMD14/neurabin-I and not to unmanipulated DLBCL cell lines. Eukaryotically produced full-length IgG antibodies are well established as immunotherapy format. Therefore, the PCNSL-reactive epitope of SAMD14/neurabin-I was cloned into a full-length IgG1 format replacing the variable domains of the light and heavy chains. The IgG1-format SAMD14/neurabin-I construct was found to specifically bind to target lymphoma cells expressing a SAMD14/neurabin-I reactive B cell receptor. In addition, it induced dose-dependent relative cytotoxicity against these lymphoma cells when incubated with PBMCs. Control DLBCL cells are not affected at any tested concentration. When integrated into the Fab-format and IgG1-format, the PCNSL-reactive epitope of SAMD14/neurabin-I functions as B-cell receptor Antigen for Reverse targeting (BAR). In particular, the IgG1-format BAR-body approach represents a very attractive therapeutic format for the treatment of PCNSLs, considering its specificity against SAMD14/neurabin-I reactive BCRs and the well-known pharmacodynamic properties of IgG antibodies.
C1 [Bewarder, Moritz; Kiefer, Maximilian; Moelle, Clara; Goerens, Lisa; Stilgenbauer, Stephan; Christofyllakis, Konstantinos; Fadle, Natalie; Regitz, Evi; Neumann, Frank; Preuss, Klaus-Dieter; Pfreundschuh, Michael; Thurner, Lorenz] Saarland Univ, Med Ctr, Jose Carreras Ctr Immuno & Gene Therapy, Homburg, Germany.
   [Bewarder, Moritz; Stilgenbauer, Stephan; Kaddu-Mulindwa, Dominic; Pfreundschuh, Michael; Thurner, Lorenz] Saarland Univ, Med Ctr, Internal Med 1, Homburg, Germany.
   [Hoth, Markus] Saarland Univ, CIPMM, Biophys, Homburg, Germany.
C3 Universitatsklinikum des Saarlandes; Universitatsklinikum des
   Saarlandes; Universitatsklinikum des Saarlandes
RP Bewarder, M (corresponding author), Saarland Univ, Med Ctr, Jose Carreras Ctr Immuno & Gene Therapy, Homburg, Germany.; Bewarder, M (corresponding author), Saarland Univ, Med Ctr, Internal Med 1, Homburg, Germany.
EM moritz.bewarder@uks.eu
RI Christofyllakis, Konstantinos/AAN-2597-2020; Stilgenbauer,
   Stephan/ABE-6609-2020; Thurner, Lorenz/HOF-3811-2023
OI Christofyllakis, Konstantinos/0000-0002-0308-388X; Hoth,
   Markus/0000-0001-7080-4643
FU Wilhelm-Sander-Stiftung (a charity foundation in Munich, Germany)
FX This work was supported by a grant from Wilhelm-Sander-Stiftung (a
   charity foundation in Munich, Germany).
CR Batchelor TT, 2011, NEUROLOGY, V76, P929, DOI 10.1212/WNL.0b013e31820f2d94
   Belhouachi N, 2020, BLOOD ADV, V4, P1357, DOI 10.1182/bloodadvances.2019000980
   Booman M, 2007, HAEMATOLOGICA, V92, pE69, DOI 10.3324/haematol.11421
   Bromberg JEC, 2019, LANCET ONCOL, V20, P216, DOI 10.1016/S1470-2045(18)30747-2
   Brunn A, 2013, ACTA NEUROPATHOL, V126, P603, DOI 10.1007/s00401-013-1169-7
   Cai QQ, 2019, TRANSL ONCOL, V12, P523, DOI 10.1016/j.tranon.2018.11.011
   Chapuy B, 2016, BLOOD, V127, P869, DOI 10.1182/blood-2015-10-673236
   Correa DD, 2012, NEURO-ONCOLOGY, V14, P101, DOI 10.1093/neuonc/nor186
   de Haard HJ, 1999, J BIOL CHEM, V274, P18218, DOI 10.1074/jbc.274.26.18218
   Ferreri AJM, 2017, LANCET HAEMATOL, V4, pE510, DOI 10.1016/S2352-3026(17)30174-6
   Ferreri AJM, 2016, LANCET HAEMATOL, V3, pE217, DOI 10.1016/S2352-3026(16)00036-3
   Ferreri AJM, 2016, BLOOD, V127, P1642, DOI 10.1182/blood-2015-10-636340
   Freitag J, 2014, PLOS ONE, V9, DOI 10.1371/journal.pone.0109199
   HAMBLIN TJ, 1980, BRIT J CANCER, V42, P495, DOI 10.1038/bjc.1980.271
   Harney J, 2004, CLIN ONCOL-UK, V16, P193, DOI 10.1016/j.clon.2003.12.003
   Herter S, 2013, MOL CANCER THER, V12, P2031, DOI 10.1158/1535-7163.MCT-12-1182
   Hoang-Xuan K, 2015, LANCET ONCOL, V16, pE322, DOI 10.1016/S1470-2045(15)00076-5
   HOOGENBOOM HR, 1991, NUCLEIC ACIDS RES, V19, P4133, DOI 10.1093/nar/19.15.4133
   HOUGH DW, 1976, J EXP MED, V144, P960, DOI 10.1084/jem.144.4.960
   JACOB MC, 1991, CYTOMETRY, V12, P550, DOI 10.1002/cyto.990120612
   Jahnke K, 2006, J NEURO-ONCOL, V80, P159, DOI 10.1007/s11060-006-9165-6
   KUPPERS R, 1993, EMBO J, V12, P4955, DOI 10.1002/j.1460-2075.1993.tb06189.x
   Kuppers Ralf, 2013, Methods Mol Biol, V971, P49, DOI 10.1007/978-1-62703-269-8_3
   KWAK LW, 1992, NEW ENGL J MED, V327, P1209, DOI 10.1056/NEJM199210223271705
   Levy R, 2014, J CLIN ONCOL, V32, P1797, DOI 10.1200/JCO.2012.43.9273
   MEEKER TC, 1985, BLOOD, V65, P1349, DOI 10.1182/blood.V65.6.1349.bloodjournal6561349
   MILLER RA, 1982, NEW ENGL J MED, V306, P517, DOI 10.1056/NEJM198203043060906
   Montesinos-Rongen M, 1999, AM J PATHOL, V155, P2077, DOI 10.1016/S0002-9440(10)65526-5
   Montesinos-Rongen M, 2008, LEUKEMIA, V22, P400, DOI 10.1038/sj.leu.2405019
   Montesinos-Rongen M, 2021, HAEMATOLOGICA, V106, P708, DOI 10.3324/haematol.2019.242701
   Montesinos-Rongen M, 2015, J IMMUNOL, V195, P1312, DOI 10.4049/jimmunol.1402341
   Montesinos-Rongen M, 2010, ACTA NEUROPATHOL, V120, P529, DOI 10.1007/s00401-010-0709-7
   Nachreiner T, 2008, J NEUROIMMUNOL, V195, P28, DOI 10.1016/j.jneuroim.2008.01.001
   Pels H, 2005, J NEUROL SCI, V228, P143, DOI 10.1016/j.jns.2004.11.038
   Rubenstein JL, 2003, BLOOD, V101, P466, DOI 10.1182/blood-2002-06-1636
   Schaff LR, 2018, CURR ONCOL REP, V20, DOI 10.1007/s11912-018-0666-1
   Schlegel Uwe, 2009, Ther Adv Neurol Disord, V2, P93, DOI 10.1177/1756285608101222
   Schroeder HW, 2010, J ALLERGY CLIN IMMUN, V125, pS41, DOI 10.1016/j.jaci.2009.09.046
   Schulz H, 2004, HAEMATOLOGICA, V89, P753
   Swerdlow SH, 2016, BLOOD, V127, P2375, DOI 10.1182/blood-2016-01-643569
   Thompsett AR, 1999, BLOOD, V94, P1738, DOI 10.1182/blood.V94.5.1738.417k10_1738_1746
   Thurner L, 2018, BLOOD, V132, P2744, DOI 10.1182/blood-2018-03-836932
   Thurner L, 2019, LEUKEMIA, V33, P148, DOI 10.1038/s41375-018-0182-1
   Torchia J, 2016, P NATL ACAD SCI USA, V113, P5376, DOI 10.1073/pnas.1603335113
   Villano JL, 2011, BRIT J CANCER, V105, P1414, DOI 10.1038/bjc.2011.357
NR 45
TC 2
Z9 2
U1 0
U2 0
PU FRONTIERS MEDIA SA
PI LAUSANNE
PA AVENUE DU TRIBUNAL FEDERAL 34, LAUSANNE, CH-1015, SWITZERLAND
SN 2234-943X
J9 FRONT ONCOL
JI Front. Oncol.
PD NOV 12
PY 2020
VL 10
AR 580364
DI 10.3389/fonc.2020.580364
PG 12
WC Oncology
WE Science Citation Index Expanded (SCI-EXPANDED)
SC Oncology
GA OV4OZ
UT WOS:000592192700001
PM 33282736
OA Green Published, gold
DA 2024-06-03
ER

PT J
AU Pina-Oviedo, S
   Bellamy, WT
   Gokden, M
AF Pina-Oviedo, Sergio
   Bellamy, William T.
   Gokden, Murat
TI Analysis of primary central nervous system large B-cell lymphoma in the
   era of high-grade B-cell lymphoma: Detection of two cases with
   <i>MYC</i> and <i>BCL6</i> rearrangements in a cohort of 12 cases
SO ANNALS OF DIAGNOSTIC PATHOLOGY
LA English
DT Article
DE Double-hit lymphoma; High-grade B-cell lymphoma; c-myc; Primary central
   nervous system lymphoma; BCL6
ID RITUXIMAB PLUS CYCLOPHOSPHAMIDE; PROTEIN EXPRESSION; POOR-PROGNOSIS;
   C-MYC; GENE; TRANSLOCATIONS; COEXPRESSION; SURVIVAL; DISTINCT;
   CLASSIFICATION
AB High-grade diffuse large B-cell lymphoma (HG-DLBCL) refers to DLBCL with MYC and BCL2 and/or BCL6 rearrangements (double-hit or triple-hit DLBCL) that exhibits poor prognosis. Double-expressor DLBCL (c-myc + /bcl-2 +) has intermediate prognosis when compared to HG-DLBCL. Primary central nervous system lymphoma (PCNSL) has distinct pathophysiology (frequent non-germinal center-like subtype and double-expressor) and has worse prognosis than systemic DLBCL. By fluorescence in situ hybridization (FISH), 25-30% of PCNSLs harbor BCL6 abnormalities with rare alterations in MYC, BCL2, double-hit or triple-hit events. We describe the clinicopathologic features and status of MYC, BCL2 and BCL6 in 12 PCNSLs (7 women, 5 men; median age 63 years; range: 28-79). Six cases showed focal starry-sky pattern. Immunohistochemically, all (100%) were of non-germinal center-like subtype, and 8/10 (80%) cases were double-expressors. Ki-67 ranged from 70 to 100%. FISH was positive in 9/12 (75%) cases: 4 (33%) harbored a BCL6 rearrangement, 3 (25%) had a gain of BCL2, 2 (17%) cases each had a gain of BCL6 and gain of IGH, and gain of MYC and deletion of MYC were observed in 1 case each (8%). Two (16%) cases were MYC/BCL6 double-hit PCNSLs. No MYC/BCL2 or triple-hit cases were identified. Eleven (92%) patients received chemotherapy and one also received whole brain radiation. The median time of follow-up was 4.4 months (range, 0.3-40.3). Seven (58%) patients are alive, 4 (33%) have died, and 1 (8%) had no follow-up. Five alive patients are in remission, including one MYC/BCL6 double-hit PCNSL. Our results add two new cases of rare double-hit PCNSL to the literature.
C1 [Pina-Oviedo, Sergio; Bellamy, William T.; Gokden, Murat] Univ Arkansas Med Sci, Dept Pathol, 4301 W Markham St 517, Little Rock, AR 72205 USA.
C3 University of Arkansas System; University of Arkansas Medical Sciences
RP Gokden, M (corresponding author), Univ Arkansas Med Sci, Dept Pathol, 4301 W Markham St 517, Little Rock, AR 72205 USA.
EM mgokden@uams.edu
RI Oviedo, Sergio Pina/AAV-8814-2021
CR [Anonymous], 2015, LANCET ONCOL, DOI DOI 10.1007/S11912-015-0457-X
   BASTARD C, 1992, BLOOD, V79, P2527
   Braaten KM, 2003, CLIN CANCER RES, V9, P1063
   Brunn A, 2013, ACTA NEUROPATHOL, V126, P603, DOI 10.1007/s00401-013-1169-7
   Cady FM, 2008, J CLIN ONCOL, V26, P4814, DOI 10.1200/JCO.2008.16.1455
   Chang CC, 2003, ARCH PATHOL LAB MED, V127, P208
   Chang C, 2015, HISTOPATHOLOGY, V67, P625, DOI 10.1111/his.12706
   Copie-Bergman C, 2015, BLOOD, V126, P2466, DOI 10.1182/blood-2015-05-647602
   Cuneo A, 2001, ATLAS GENET CYTOGENE, V5, P44
   Gill KZ, 2014, PLOS ONE, V9, DOI 10.1371/journal.pone.0114398
   Gonzalez-Aguilar A, 2012, CLIN CANCER RES, V18, P5203, DOI 10.1158/1078-0432.CCR-12-0845
   Green TM, 2012, J CLIN ONCOL, V30, P3460, DOI 10.1200/JCO.2011.41.4342
   Hans CP, 2004, BLOOD, V103, P275, DOI 10.1182/blood-2003-05-1545
   Hattab EM, 2010, MODERN PATHOL, V23, P235, DOI 10.1038/modpathol.2009.164
   Hu SM, 2013, BLOOD, V121, P4021, DOI 10.1182/blood-2012-10-460063
   Huang WT, 2018, MODERN PATHOL, V31, P1470, DOI 10.1038/s41379-018-0067-x
   Inoue A, 2019, INT J CLIN EXP PATHO, V12, P1457
   Izumi K, 2016, TENRI MED B, V19, P24, DOI [10.12936/tenrikiyo.19-007, DOI 10.12936/TENRIKIYO.19-007]
   Johnson NA, 2012, J CLIN ONCOL, V30, P3452, DOI 10.1200/JCO.2011.41.0985
   Kim S, 2016, BMC CANCER, V16, DOI 10.1186/s12885-016-2397-8
   Kluin PM, 2017, WHO CLASSIFICATION T, P335
   Kluin PM, 2017, WHO CLASSIFICATION T
   Kraan W, 2013, BLOOD CANCER J, V3, DOI 10.1038/bcj.2013.28
   Kramer MHH, 1998, BLOOD, V92, P3152, DOI 10.1182/blood.V92.9.3152.421a07_3152_3162
   Kreher S, 2015, NEURO-ONCOLOGY, V17, P1016, DOI 10.1093/neuonc/nov046
   Lee JH, 2017, SCI REP-UK, V7, DOI 10.1038/s41598-017-01998-5
   Lenz G, 2008, NEW ENGL J MED, V359, P2313, DOI 10.1056/NEJMoa0802885
   Li SY, 2016, HISTOPATHOLOGY, V68, P1090, DOI 10.1111/his.12884
   Li XM, 2017, PATHOL RES PRACT, V213, P659, DOI 10.1016/j.prp.2017.02.012
   Montesinos-Rongen M, 2003, BRAIN PATHOL, V13, P534
   Montesinos-Rongen M, 2002, J NEUROPATH EXP NEUR, V61, P926, DOI 10.1093/jnen/61.10.926
   Nosrati A, 2019, ANN HEMATOL, V98, P169, DOI 10.1007/s00277-018-3498-z
   Pillai RK, 2013, AM J SURG PATHOL, V37, P323, DOI 10.1097/PAS.0b013e31826cebad
   Rosenthal A, 2017, BLOOD REV, V31, P37, DOI 10.1016/j.blre.2016.09.004
   Schwindt H, 2006, J NEUROPATH EXP NEUR, V65, P776, DOI 10.1097/01.jnen.0000229988.48042.ae
   Shi QY, 2017, J NEUROPATH EXP NEUR, V76, P942, DOI 10.1093/jnen/nlx083
   Snuderl M, 2010, AM J SURG PATHOL, V34, P327, DOI 10.1097/PAS.0b013e3181cd3aeb
   Son SM, 2017, MODERN PATHOL, V30, P4, DOI 10.1038/modpathol.2016.56
   Tapia G, 2015, APMIS, V123, P596, DOI 10.1111/apm.12390
   Turakhia SK, 2014, AM J CLIN PATHOL, V142, P339, DOI 10.1309/AJCPBWVHTF7RRSA4
   Tzankov A, 2014, MODERN PATHOL, V27, P958, DOI 10.1038/modpathol.2013.214
   Yin W J, 2018, Zhonghua Bing Li Xue Za Zhi, V47, P32, DOI 10.3760/cma.j.issn.0529-5807.2018.01.007
   Yin WJ, 2019, INT J CLIN EXP PATHO, V12, P2215
NR 43
TC 2
Z9 2
U1 0
U2 6
PU ELSEVIER SCIENCE INC
PI NEW YORK
PA STE 800, 230 PARK AVE, NEW YORK, NY 10169 USA
SN 1092-9134
EI 1532-8198
J9 ANN DIAGN PATHOL
JI Ann. Diagn. Pathol.
PD OCT
PY 2020
VL 48
AR 151610
DI 10.1016/j.anndiagpath.2020.151610
PG 12
WC Pathology
WE Science Citation Index Expanded (SCI-EXPANDED)
SC Pathology
GA NZ1LD
UT WOS:000576852000002
PM 32889391
DA 2024-06-03
ER

PT J
AU Patel, MP
   Kirkpatrick, JP
   Johnson, MO
   Healy, P
   Herndon, JE
   Lipp, ES
   Miller, ES
   Desjardins, A
   Randazzo, D
   Friedman, HS
   Ashley, DM
   Peters, KB
AF Patel, Mallika P.
   Kirkpatrick, John P.
   Johnson, Margaret O.
   Healy, Patrick
   Herndon, James E., II
   Lipp, Eric S.
   Miller, Elizabeth S.
   Desjardins, Annick
   Randazzo, Dina
   Friedman, Henry S.
   Ashley, David M.
   Peters, Katherine B.
TI Patterns of relapse after successful completion of initial therapy in
   primary central nervous system lymphoma: a case series
SO JOURNAL OF NEURO-ONCOLOGY
LA English
DT Article
DE Central nervous system lymphoma; PCNSL; Relapsed disease; Extranodal
   sites
ID PRIMARY CNS LYMPHOMA; HIGH-DOSE METHOTREXATE; RITUXIMAB; SURVIVAL; TRIAL
AB Purpose Primary central nervous system lymphoma (PCNSL) is a subtype of non-Hodgkin's lymphoma that involves the brain, spinal cord, or leptomeninges, without evidence of systemic disease. This rare disease accounts for similar to 3% of all primary central nervous system (CNS) tumors. Methotrexate-based regimens are the standard of care for this disease with overall survival rates ranging from 14 to 55 months. Relapse after apparent complete remission can occur. We sought to understand the outcomes of patients who relapsed. Methods This is an IRB-approved investigation of patients treated at our institution between 12/31/2004 and 10/12/2016. We retrospectively identified all cases of PCNSL as part of a database registry and evaluated these cases for demographic information, absence or presence of relapse, location of relapse, treatment regimens, and median relapse-free survival. Results This analysis identified 44 patients with a pathologically confirmed diagnosis of PCNSL. Mean age at diagnosis was 63.1 years (range 20-86, SD = 13.2 years). Of the 44 patients, 28 patients successfully completed an initial treatment regimen without recurrence or toxicity that required a change in therapy. Relapse occurred in 11 patients with the location of relapse being in the CNS only (n = 5), vitreous fluid only (n = 1), outside CNS only (n = 3), or a combination of CNS and outside of the CNS (n = 2). Sites of relapse outside of the CNS included testes (n = 1), lung (n = 1), adrenal gland (n = 1), kidney/adrenal gland (n = 1), and retroperitoneum (n = 1). Median relapse-free survival after successful completion of therapy was 6.7 years (95% CI 1.1, 12.6). Conclusion After successful initial treatment, PCNSL has a propensity to relapse, and this relapse can occur both inside and outside of the CNS. Vigilant monitoring of off-treatment patients with a history of PCNSL is necessary to guide early diagnosis of relapse and to initiate aggressive treatment.
C1 [Patel, Mallika P.] Duke Univ, Med Ctr, Durham, NC 27708 USA.
   [Kirkpatrick, John P.] Duke Univ, Med Ctr, Dept Radiat Oncol, Durham, NC USA.
   [Johnson, Margaret O.; Lipp, Eric S.; Miller, Elizabeth S.; Desjardins, Annick; Randazzo, Dina; Friedman, Henry S.; Ashley, David M.; Peters, Katherine B.] Duke Univ, Med Ctr, Dept Neurosurg, Durham, NC USA.
   [Herndon, James E., II] Duke Univ, Med Ctr, Dept Biostat & Bioinformat, Durham, NC USA.
   [Desjardins, Annick; Randazzo, Dina; Peters, Katherine B.] Duke Univ, Med Ctr, Dept Neurol, Durham, NC USA.
   [Friedman, Henry S.; Ashley, David M.] Duke Univ, Med Ctr, Dept Pediat, Durham, NC 27710 USA.
   [Patel, Mallika P.; Kirkpatrick, John P.; Johnson, Margaret O.; Healy, Patrick; Herndon, James E., II; Lipp, Eric S.; Miller, Elizabeth S.; Desjardins, Annick; Randazzo, Dina; Friedman, Henry S.; Ashley, David M.; Peters, Katherine B.] Duke Univ, Med Ctr, Duke Canc Inst, Durham, NC 27708 USA.
C3 Duke University; Duke University; Duke University; Duke University; Duke
   University; Duke University; Duke University
RP Patel, MP (corresponding author), Duke Univ, Med Ctr, Durham, NC 27708 USA.; Patel, MP (corresponding author), Duke Univ, Med Ctr, Duke Canc Inst, Durham, NC 27708 USA.
EM mallika.patel@duke.edu
RI Peters, Katherine/AAT-3133-2020
OI Lipp, Eric/0000-0002-4372-5533
CR Abrey L, RELAPSE LATE NEUROTO, pA18
   Abrey LE, 2005, J CLIN ONCOL, V23, P5034, DOI 10.1200/JCO.2005.13.524
   Ambady P, 2020, J NEURO-ONCOL, V147, P171, DOI 10.1007/s11060-020-03411-0
   Ambady P, 2017, FLUIDS BARRIERS CNS, V14, DOI 10.1186/s12987-017-0064-3
   Bromberg JEC, 2019, LANCET ONCOL, V20, P216, DOI 10.1016/S1470-2045(18)30747-2
   DEANGELIS LM, 1992, J CLIN ONCOL, V10, P635, DOI 10.1200/JCO.1992.10.4.635
   Ferreri AJM, 2016, LANCET HAEMATOL, V3, pE217, DOI 10.1016/S2352-3026(16)00036-3
   Graham MS, 2018, BEST PRACT RES CL HA, V31, P262, DOI 10.1016/j.beha.2018.07.006
   Harjama L, 2015, ACTA ONCOL, V54, P939, DOI 10.3109/0284186X.2014.990110
   Hoang-Xuan K, 2015, LANCET ONCOL, V16, pE322, DOI 10.1016/S1470-2045(15)00076-5
   Holdhoff M, 2014, NEUROLOGY, V83, P235, DOI 10.1212/WNL.0000000000000593
   Jahnke K, 2006, J CLIN ONCOL, V24, P4754, DOI 10.1200/JCO.2006.06.7165
   Jahnke K, 2006, J NEURO-ONCOL, V80, P159, DOI 10.1007/s11060-006-9165-6
   NCCN, 2019, NETW NCC CENTR NERV
   NELSON DF, 1992, INT J RADIAT ONCOL, V23, P9, DOI 10.1016/0360-3016(92)90538-S
   Neuwelt EA, 2015, NEUROLOGY, V84, P1194, DOI 10.1212/WNL.0000000000001407
   Provencher S, 2011, HEMATOL ONCOL, V29, P10, DOI 10.1002/hon.944
   Schulte-Altedorneburg G, 2012, EUR J RADIOL, V81, P2380, DOI 10.1016/j.ejrad.2011.05.028
   Villano JL, 2011, BRIT J CANCER, V105, P1414, DOI 10.1038/bjc.2011.357
   Yang Y, 2011, J NUCL MED, V52, p86S, DOI 10.2967/jnumed.110.085621
NR 20
TC 2
Z9 3
U1 0
U2 0
PU SPRINGER
PI NEW YORK
PA ONE NEW YORK PLAZA, SUITE 4600, NEW YORK, NY, UNITED STATES
SN 0167-594X
EI 1573-7373
J9 J NEURO-ONCOL
JI J. Neuro-Oncol.
PD APR
PY 2020
VL 147
IS 2
BP 477
EP 483
DI 10.1007/s11060-020-03446-3
EA MAR 2020
PG 7
WC Oncology; Clinical Neurology
WE Science Citation Index Expanded (SCI-EXPANDED)
SC Oncology; Neurosciences & Neurology
GA LA9GQ
UT WOS:000518306200002
PM 32140975
DA 2024-06-03
ER

PT J
AU Yang, SH
   Hong, CT
   Tsai, FY
   Chen, WY
   Chen, CY
   Chan, WP
AF Yang, Shih-Hung
   Hong, Chien-Tai
   Tsai, Fong Y.
   Chen, Wei-Yu
   Chen, Chia-Yuen
   Chan, Wing P.
TI Anatomical relationships between medullary veins and three types of
   deep-seated malignant brain tumors as detected by
   susceptibility-weighted imaging
SO JOURNAL OF THE CHINESE MEDICAL ASSOCIATION
LA English
DT Article
DE Brain; Magnetic resonance imaging; Medullary vein; Metastasis;
   Susceptibility-weighted imaging
ID MR VENOGRAPHY; DIFFERENTIATION; GLIOBLASTOMA; SYSTEM; NODES; SIGN
AB Background:
   Deep-seated brain tumors can be difficult to differentiate. Three tumor types (primary central nervous system lymphoma [PCNSL], high-grade glioma, and metastatic brain tumors), identified by susceptibility-weighted imaging, have different relationships with small medullary veins, and these relationships can be used to enhance diagnostic accuracy.
   Methods:
   Records of patients with pathology confirmed malignant brain tumors who received susceptibility-weighted imaging between 2009 and 2015 were reviewed. A total of 29 patients with deep-seated malignant brain tumors in the territory of small medullary veins were enrolled in this study. The sensitivity, specificity, and diagnostic accuracy of medullary vein blockage (MVB), defined as a small medullary vein terminating at the margin of the tumor, for indicating malignant brain tumors were analyzed.
   Results:
   Of 11 patients with PCNSLs, 5 with high-grade gliomas, and 13 with metastases, only the latter presented MVBs. The sensitivity, specificity, and accuracy of using MVBs for diagnosing metastatic tumors were 76.9%, 100%, and 89.7%, respectively.
   Conclusion:
   An MVB is an accurate sign for differentiating metastatic brain tumors from two other common malignancies and thus provides a useful tool for preoperative planning.
C1 [Yang, Shih-Hung; Chen, Chia-Yuen; Chan, Wing P.] Taipei Med Univ, Wan Fang Hosp, Dept Radiol, 111,Sect 3,Hsing Long Rd, Taipei 116, Taiwan.
   [Yang, Shih-Hung; Chen, Chia-Yuen; Chan, Wing P.] Taipei Med Univ, Sch Med, Coll Med, Dept Radiol, Taipei, Taiwan.
   [Hong, Chien-Tai] Taipei Med Univ, Shuang Ho Hosp, Dept Neurol, New Taipei, Taiwan.
   [Hong, Chien-Tai] Taipei Med Univ, Sch Med, Coll Med, Dept Neurol, Taipei, Taiwan.
   [Tsai, Fong Y.] Univ Calif Irvine, Dept Radiol Sci, Irvine, CA 92717 USA.
   [Tsai, Fong Y.] Taipei Med Univ, Imaging Res Ctr, Taipei, Taiwan.
   [Chen, Wei-Yu] Taipei Med Univ, Wan Fang Hosp, Dept Pathol, Taipei, Taiwan.
C3 Taipei Municipal WanFang Hospital; Taipei Medical University; Taipei
   Medical University; Taipei Medical University; Shuang Ho Hospital;
   Taipei Medical University; University of California System; University
   of California Irvine; Taipei Medical University; Taipei Municipal
   WanFang Hospital; Taipei Medical University
RP Chen, CY (corresponding author), Taipei Med Univ, Wan Fang Hosp, Dept Radiol, 111,Sect 3,Hsing Long Rd, Taipei 116, Taiwan.
EM chiayuenchen@gmail.com
RI Chen, WY/HKN-5931-2023; chen, weiyu/M-5972-2018
OI chen, weiyu/0000-0003-4436-2743; Chan, Wing P./0000-0001-8322-6336;
   Yang, Shih-Hung/0000-0002-9811-7471
CR Al-Okaili RN, 2007, RADIOLOGY, V243, P539, DOI 10.1148/radiol.2432060493
   Alves TR, 2011, LIFE SCI, V89, P532, DOI 10.1016/j.lfs.2011.04.022
   Batchelor T, 2006, J CLIN ONCOL, V24, P1281, DOI 10.1200/JCO.2005.04.8819
   Cha S, 2009, NEUROTHERAPEUTICS, V6, P465, DOI 10.1016/j.nurt.2009.05.002
   Egemen E., 2017, Primer on Cerebrovascular Diseases, VSecond, P32, DOI DOI 10.1016/B978-0-12-803058-5.00005-9
   Furtner J, 2014, EUR J RADIOL, V83, P806, DOI 10.1016/j.ejrad.2014.01.017
   Gerstner ER, 2010, ARCH NEUROL-CHICAGO, V67, P291, DOI 10.1001/archneurol.2010.3
   Giese A, 2001, J CANCER RES CLIN, V127, P217, DOI 10.1007/s004320000188
   Haacke EM, 2004, MAGN RESON MED, V52, P612, DOI 10.1002/mrm.20198
   Haddar D, 2004, J RADIOL, V85, P1901
   Kono K, 2001, AM J NEURORADIOL, V22, P1081
   MAJER MC, 1988, RADIOLOGY, V168, P241, DOI 10.1148/radiology.168.1.3289091
   MUELLER PR, 1980, RADIOLOGY, V134, P467, DOI 10.1148/radiology.134.2.7352232
   Nathoo N, 2005, J CLIN PATHOL, V58, P237, DOI 10.1136/jcp.2003.013623
   OGAWA S, 1990, P NATL ACAD SCI USA, V87, P9868, DOI 10.1073/pnas.87.24.9868
   ONO M, 1984, NEUROSURGERY, V15, P621, DOI 10.1227/00006123-198411000-00002
   Pekmezci Melike, 2013, Surg Neurol Int, V4, pS245, DOI 10.4103/2152-7806.111302
   Radbruch A, 2013, EUR J RADIOL, V82, P552, DOI 10.1016/j.ejrad.2012.11.002
   Reichenbach JR, 2001, NMR BIOMED, V14, P453, DOI 10.1002/nbm.722
   Reichenbach JR, 2001, NEURORADIOLOGY, V43, P364, DOI 10.1007/s002340000503
   Reichenbach JR, 1997, RADIOLOGY, V204, P272, DOI 10.1148/radiology.204.1.9205259
   Sampetrean O, 2011, NEOPLASIA, V13, P784, DOI 10.1593/neo.11624
   Soffietti R, 2002, J NEUROL, V249, P1357, DOI 10.1007/s00415-002-0870-6
   Sugita Y, 2016, NEUROPATHOLOGY, V36, P313, DOI 10.1111/neup.12276
   Sumi M, 2006, AM J ROENTGENOL, V186, P749, DOI 10.2214/AJR.04.1832
   VINCENT JM, 1992, J COMPUT ASSIST TOMO, V16, P829, DOI 10.1097/00004728-199209000-00030
   Wang WZ, 2014, PLOS ONE, V9, DOI 10.1371/journal.pone.0112577
NR 27
TC 2
Z9 3
U1 0
U2 0
PU LIPPINCOTT WILLIAMS & WILKINS
PI PHILADELPHIA
PA TWO COMMERCE SQ, 2001 MARKET ST, PHILADELPHIA, PA 19103 USA
SN 1726-4901
EI 1728-7731
J9 J CHIN MED ASSOC
JI J. Chin. Med. Assoc.
PD FEB
PY 2020
VL 83
IS 2
BP 164
EP 169
DI 10.1097/JCMA.0000000000000235
PG 6
WC Medicine, General & Internal
WE Science Citation Index Expanded (SCI-EXPANDED)
SC General & Internal Medicine
GA KJ3SQ
UT WOS:000511978000011
PM 31834025
OA hybrid
DA 2024-06-03
ER

PT J
AU Rudresha, AH
   Chaudhuri, T
   Lakshmaiah, KC
   Babu, G
   Lokesh, KN
   Rajeev, LK
AF Rudresha, A. H.
   Chaudhuri, Tamojit
   Lakshmaiah, K. C.
   Babu, Govind
   Lokesh, K. N.
   Rajeev, L. K.
TI Evolution of the treatment of primary central nervous system lymphoma in
   a Regional Cancer Center of South India: Impact of high-dose
   methotrexate on treatment outcome
SO JOURNAL OF CANCER RESEARCH AND THERAPEUTICS
LA English
DT Article
DE Chemotherapy; high-dose methotrexate; primary central nervous system
   lymphoma; radiotherapy
ID PRIMARY CNS LYMPHOMA; NON-HODGKINS-LYMPHOMA; B-CELL LYMPHOMA;
   IMMUNOCOMPETENT; RADIOTHERAPY; CHEMOTHERAPY; THERAPY; EXPERIENCE;
   SURVIVAL; BRAIN
AB Objective: Primary central nervous system lymphoma (PCNSL) is a rare form of aggressive extranodal non-Hodgkin lymphoma. This study attempts to delineate the clinicopathological and radiological profile of PCNSL cases at our center. Materials and Methods: All the pathologically confirmed PCNSL cases between January 2007 and July 2016 were analyzed retrospectively. The influence of potential prognostic parameters and therapeutic strategies on survival was investigated by log-rank test and Cox regression analysis. Results: Of the 53 PCNSL patients, 34 (64%) patients were males. Median age at diagnosis was 44 years (range 22-65 years). The most common location in the brain was the cerebral hemispheres in 32 patients (60%), and 16 patients (30%) had multiple intracranial lesions. Histologically, all patients were diffuse large B-cell lymphomas, except one case of anaplastic large-cell lymphoma. The median survival of the patients received whole-brain radiation alone ( n = 6), standard CHOP chemotherapy + radiation ( n = 14), and DeAngelis protocol ( n = 31) was 8 months, 13 months, and 23 months, respectively. Among the 31 patients treated with DeAngelis protocol, Memorial Sloan Kettering Cancer Center Class 1 ( n = 23) and Class 2 ( n = 8) patients had a median overall survival (OS) of 25 months and 13 months, respectively. The incidence of treatment-related neurotoxicity was significantly higher with DeAngelis protocol, in comparison to CHOP + whole-brain radiation therapy (26% vs. 14%, P < 0.05). Conclusion: None of the potential prognostic factors had a statistically significant influence on OS in our patients. High-dose methotrexate-based chemotherapy combined with radiation was the only factor, which had a significant impact on survival (log-rank P = 0.000) but at the cost of increased neurotoxicity.
C1 [Rudresha, A. H.; Chaudhuri, Tamojit; Lakshmaiah, K. C.; Babu, Govind; Lokesh, K. N.; Rajeev, L. K.] Kidwai Mem Inst Oncol, Dept Med Oncol, Bengaluru, Karnataka, India.
C3 Kidwai Memorial Institute of Oncology
RP Chaudhuri, T (corresponding author), Kidwai Mem Inst Oncol, Hostel Men, Bengaluru 560029, Karnataka, India.
EM tamojit.cnmc@gmail.com
RI Rajeev, L. K/AAQ-5024-2021
CR Abrey LE, 2006, J CLIN ONCOL, V24, P5711, DOI 10.1200/JCO.2006.08.2941
   Abrey LE, 2005, J CLIN ONCOL, V23, P5034, DOI 10.1200/JCO.2005.13.524
   Batchelor T, 2003, J CLIN ONCOL, V21, P1044, DOI 10.1200/JCO.2003.03.036
   Bessell EM, 2004, INT J RADIAT ONCOL, V59, P501, DOI 10.1016/j.ijrobp.2003.11.001
   Camilleri-Broët S, 2006, BLOOD, V107, P190, DOI 10.1182/blood-2005-03-1024
   Campo E, 2011, BLOOD, V117, P5019, DOI 10.1182/blood-2011-01-293050
   Cheung MC, 2005, ONCOLOGIST, V10, P412, DOI 10.1634/theoncologist.10-6-412
   DeAngelis LM, 2002, J CLIN ONCOL, V20, P4643, DOI 10.1200/JCO.2002.11.013
   del Rio MS, 2009, ONCOLOGIST, V14, P526, DOI 10.1634/theoncologist.2008-0236
   Ferreri AJM, 2002, ANN ONCOL, V13, P531, DOI 10.1093/annonc/mdf080
   Ferreri AJM, 2003, J CLIN ONCOL, V21, P266, DOI 10.1200/JCO.2003.09.139
   Gavrilovic IT, 2006, J CLIN ONCOL, V24, P4570, DOI 10.1200/JCO.2006.06.6910
   Gualco G, 2011, INT J SURG PATHOL, V19, P44, DOI 10.1177/1066896910386476
   Hans CP, 2004, BLOOD, V103, P275, DOI 10.1182/blood-2003-05-1545
   Hattab EM, 2010, MODERN PATHOL, V23, P235, DOI 10.1038/modpathol.2009.164
   Jahnke K, 2006, ANN NEUROL, V59, P755, DOI 10.1002/ana.20804
   Makhdoomi R, 2011, TURK NEUROSURG, V21, P39
   Mead GM, 2000, CANCER, V89, P1359, DOI 10.1002/1097-0142(20000915)89:6<1359::AID-CNCR21>3.0.CO;2-9
   MILLER DC, 1994, CANCER-AM CANCER SOC, V74, P1383, DOI 10.1002/1097-0142(19940815)74:4<1383::AID-CNCR2820740432>3.0.CO;2-1
   NELSON DF, 1992, INT J RADIAT ONCOL, V23, P9, DOI 10.1016/0360-3016(92)90538-S
   Pasricha S, 2011, INDIAN J CANCER, V48, P199, DOI 10.4103/0019-509X.82890
   Raoux D, 2010, NEUROPATHOLOGY, V30, P232, DOI 10.1111/j.1440-1789.2009.01074.x
   Rubenstein JL, 2013, J CLIN ONCOL, V31, P3061, DOI 10.1200/JCO.2012.46.9957
   Song MK, 2011, J NEURO-ONCOL, V104, P825, DOI 10.1007/s11060-011-0555-z
   TOMLINSON FH, 1995, J NEUROSURG, V82, P558, DOI 10.3171/jns.1995.82.4.0558
   Zhang XM, 2013, J CLIN NEUROSCI, V20, P75, DOI 10.1016/j.jocn.2012.05.021
NR 26
TC 2
Z9 2
U1 0
U2 0
PU WOLTERS KLUWER MEDKNOW PUBLICATIONS
PI MUMBAI
PA WOLTERS KLUWER INDIA PVT LTD , A-202, 2ND FLR, QUBE, C T S  NO 1498A-2
   VILLAGE MAROL, ANDHERI EAST, MUMBAI, 400059, INDIA
SN 0973-1482
EI 1998-4138
J9 J CANCER RES THER
JI J. Canc. Res. Ther.
PD JAN-MAR
PY 2020
VL 16
IS 1
BP 13
EP 17
DI 10.4103/0973-1482.204843
PG 5
WC Oncology
WE Science Citation Index Expanded (SCI-EXPANDED)
SC Oncology
GA LS8KL
UT WOS:000536629700003
PM 32362603
DA 2024-06-03
ER

PT J
AU Azriel, A
   Towner, JE
   Gaillard, F
   Box, G
   Rogers, T
   Morokoff, A
AF Azriel, Amit
   Towner, James E.
   Gaillard, Frank
   Box, Georgia
   Rogers, TeWhiti
   Morokoff, Andrew
TI Solitary intraventricular Hodgkin lymphoma post-transplant
   lymphoproliferative disease (HL-PTLD): Case report
SO JOURNAL OF CLINICAL NEUROSCIENCE
LA English
DT Article
DE Hodgkin lymphoma; PTLD; CNS; Intraventricular tumors
ID PROGNOSTIC-FACTORS; DISORDER; FEATURES
AB Lymphomas affecting the central nervous system (CNS), both primarily and secondarily, are uncommon malignancies. Immunosuppressed states, including iatrogenic immunosuppression following organ transplantation, are the most significant risk factors for developing primary CNS lymphoma (PCNSL). Post-transplant lymphoproliferative disease (PTLD) is a well described complication following bone marrow or solid organ transplantation. PTLD is usually a systemic disease with occasional CNS involvement. The incidence of CNS involvement in PTLD is low, and the majority of these cases tend to be PCNSL. Hodgkin lymphoma PTLD (HL-PTLD) constitutes only a very small percentage of PTLD. We report a rare case of a primary intraventricular CNS classical HL-PTLD in a male patient, 18 years following renal transplantation. The location allowed for safe neurosurgical intervention which resolved the symptom of elevated intracranial pressure and allowed for induction of a Rituximab-based chemotherapy regimen. Both the ventricular location of the PTLD and Hodgkin Lymphoma PTLD are themselves individually quite rare and have not previously been reported together. The unique location allowed safe neurosurgical intervention which quickly resolved the symptom of elevated intracranial pressure and allowed for induction of a Rituximab-based chemotherapy regimen. (C) 2019 Elsevier Ltd. All rights reserved.
C1 [Azriel, Amit; Towner, James E.; Morokoff, Andrew] Royal Melbourne Hosp, Dept Neurosurg, City Campus,Grattan St, Parkville, Vic 3050, Australia.
   [Azriel, Amit; Morokoff, Andrew] Univ Melbourne, Dept Surg, Melbourne, Vic, Australia.
   [Towner, James E.] Univ Rochester, Med Ctr, Dept Neurosurg, Rochester, NY 14642 USA.
   [Gaillard, Frank; Box, Georgia] Royal Melbourne Hosp, Dept Radiol, Parkville, Vic, Australia.
   [Gaillard, Frank] Univ Melbourne, Fac Med Dent & Hlth Sci, Melbourne, Vic, Australia.
   [Rogers, TeWhiti] Royal Melbourne Hosp, Dept Pathol, Parkville, Vic, Australia.
   [Azriel, Amit] Soroka Univ, Med Ctr, Dept Neurosurg, POB 151, Beer Sheva, Israel.
C3 Melbourne Health; Royal Melbourne Hospital; University of Melbourne;
   University of Rochester; Melbourne Health; Royal Melbourne Hospital;
   University of Melbourne; Melbourne Health; Royal Melbourne Hospital; Ben
   Gurion University; Soroka Medical Center
RP Azriel, A (corresponding author), Royal Melbourne Hosp, Dept Neurosurg, City Campus,Grattan St, Parkville, Vic 3050, Australia.
EM azriela@post.bgu.ac.il
RI Azriel, Amit/KCY-6678-2024; Morokoff, Andrew/ABC-2783-2020
OI Morokoff, Andrew/0000-0002-5159-3438
CR Agarwal A, 2016, SEMIN ULTRASOUND CT, V37, P150, DOI 10.1053/j.sult.2015.12.003
   Carnevale J, 2016, HEMATOL ONCOL CLIN N, V30, P1293, DOI 10.1016/j.hoc.2016.07.013
   Crane GM, 2015, ONCOTARGET, V6, P33849, DOI 10.18632/oncotarget.5292
   DeStefano CB, 2018, BR J HAEMATOL
   Dierickx D, 2013, LEUKEMIA LYMPHOMA, V54, P2433, DOI 10.3109/10428194.2013.780655
   Dolecek TA, 2012, NEURO-ONCOLOGY, V14, pv1, DOI 10.1093/neuonc/nos218
   Evens AM, 2010, J CLIN ONCOL, V28, P1038, DOI 10.1200/JCO.2009.25.4961
   Gerstner ER, 2008, BLOOD, V112, P1658, DOI 10.1182/blood-2008-04-151563
   Gobbi PG, 2013, CRIT REV ONCOL HEMAT, V85, P216, DOI 10.1016/j.critrevonc.2012.07.002
   Kresak JL, 2013, NEUROPATHOLOGY, V33, P658, DOI 10.1111/neup.12035
   Krishnamurthy S, 2010, INT J SURG PATHOL, V18, P278, DOI 10.1177/1066896909338597
   Küker W, 2005, J NEURO-ONCOL, V72, P169, DOI 10.1007/s11060-004-3390-7
   Leblond V, 2001, J CLIN ONCOL, V19, P772, DOI 10.1200/JCO.2001.19.3.772
   Phillips EH, 2014, CURR HEMATOL MALIG R, V9, P243, DOI 10.1007/s11899-014-0217-2
   Ranganathan S, 2004, PEDIATR DEVEL PATHOL, V7, P348, DOI 10.1007/s10024-003-1115-0
   Romero S, 2019, LEUKEMIA LYMPHOMA, V60, P142, DOI 10.1080/10428194.2018.1474462
   Rubenstein JL, 2013, BLOOD, V122, P2318, DOI 10.1182/blood-2013-06-453084
   Schroeder HW, 2013, WORLD NEUROSURG, V79
   Tomita N, 2006, INT J HEMATOL, V84, P128, DOI 10.1532/IJH97.06091
NR 19
TC 2
Z9 2
U1 0
U2 2
PU ELSEVIER SCI LTD
PI OXFORD
PA THE BOULEVARD, LANGFORD LANE, KIDLINGTON, OXFORD OX5 1GB, OXON, ENGLAND
SN 0967-5868
EI 1532-2653
J9 J CLIN NEUROSCI
JI J. Clin. Neurosci.
PD NOV
PY 2019
VL 69
BP 269
EP 272
DI 10.1016/j.jocn.2019.08.053
PG 4
WC Clinical Neurology; Neurosciences
WE Science Citation Index Expanded (SCI-EXPANDED)
SC Neurosciences & Neurology
GA JP5SV
UT WOS:000498325100048
PM 31451379
DA 2024-06-03
ER

PT J
AU Shih, RY
   Koeller, KK
AF Shih, Robert Y.
   Koeller, Kelly K.
TI Central Nervous System Lesions in Immunocompromised Patients
SO RADIOLOGIC CLINICS OF NORTH AMERICA
LA English
DT Article
DE CNS; Immunodeficiency; Infection; PCNSL; EBV-SMT
ID EPSTEIN-BARR-VIRUS; SMOOTH-MUSCLE TUMORS; BRAIN-ABSCESS; PCR ASSAY;
   INFECTIONS; AIDS; BACTERIAL; CT; SPECTRUM; MRI
AB Immunodeficiency can affect different components of the immune system and predispose to different types of opportunistic infections. For example, a defect in neutrophil or humoral immunity increases risk from disseminated infection by extracellular pathogens, whereas a defect in cytotoxic activity by natural killer cells or CD8(+) T lymphocytes increases risk from intracellular pathogens. The latter also increases risk from malignancies, due to impairment of normal immunosurveillance against abnormal neoplastic cells. The purpose of this article is to discuss central nervous system lesions that may be seen in the immunocompromised patient, organized into 5 categories: bacterial, fungal, parasitic, viral, and neoplastic.
C1 [Shih, Robert Y.] Uniformed Serv Univ Hlth Sci, Dept Radiol, 4301 Jones Bridge Rd, Bethesda, MD 20814 USA.
   [Koeller, Kelly K.] Mayo Clin Minnesota, Dept Radiol, 200 First St Southwest, Rochester, MN 55905 USA.
C3 Uniformed Services University of the Health Sciences - USA
RP Shih, RY (corresponding author), Uniformed Serv Univ Hlth Sci, Dept Radiol, 4301 Jones Bridge Rd, Bethesda, MD 20814 USA.
EM robert.shih@usuhs.edu
RI Shih, Robert/KIJ-6287-2024
OI Shih, Robert/0000-0001-8316-2061
CR Alper G, 1996, AM J NEURORADIOL, V17, P593
   [Anonymous], 2019, NOBEL MEDIA AB
   ARRIBAS JR, 1995, J CLIN MICROBIOL, V33, P1580, DOI 10.1128/JCM.33.6.1580-1583.1995
   ASHDOWN BC, 1994, AM J ROENTGENOL, V162, P155, DOI 10.2214/ajr.162.1.8273655
   Bag AK, 2010, AM J NEURORADIOL, V31, P1564, DOI 10.3174/ajnr.A2035
   BARRESINOUSSI F, 1983, SCIENCE, V220, P868, DOI 10.1126/science.6189183
   Berkefeld J, 1999, NEURORADIOLOGY, V41, P129, DOI 10.1007/s002340050717
   Bibas M, 2009, MEDITERR J HEMATOL I, V1, DOI 10.4084/MJHID.2009.032
   Bulakbasi N, 2008, NEUROIMAG CLIN N AM, V18, P53, DOI 10.1016/j.nic.2007.12.001
   Campos Líllian Gonçalves, 2016, Radiol Bras, V49, P329, DOI 10.1590/0100-3984.2015.0189
   Castro I, 2018, REV ESP QUIM, V31, P56
   Charlot M, 2007, EUR J NEUROL, V14, P912, DOI 10.1111/j.1468-1331.2007.01874.x
   Chiang F, 2014, NEURORADIOL J, V27, P327, DOI 10.15274/NRJ-2014-10037
   Chou Arthur P, 2011, Surg Neurol Int, V2, P130, DOI 10.4103/2152-7806.85471
   Clifford DB, 1996, J NEUROVIROL, V2, P397, DOI 10.3109/13550289609146905
   Cunha BA, 2001, INFECT DIS CLIN N AM, V15, P567, DOI 10.1016/S0891-5520(05)70160-4
   Dekate J, 2016, ARCH PATHOL LAB MED, V140, P718, DOI 10.5858/arpa.2015-0120-RS
   Deyrup AT, 2006, AM J SURG PATHOL, V30, P75, DOI 10.1097/01.pas.0000178088.69394.7b
   Dionne B, 2017, SURG INFECT, V18, P536, DOI 10.1089/sur.2016.267
   Dubey JP, 1998, CLIN MICROBIOL REV, V11, P267, DOI 10.1128/CMR.11.2.267
   ENZMANN DR, 1983, RADIOLOGY, V146, P703, DOI 10.1148/radiology.146.3.6828685
   ENZMANN DR, 1980, AM J ROENTGENOL, V135, P263, DOI 10.2214/ajr.135.2.263
   Haldorsen IS, 2011, AM J NEURORADIOL, V32, P984, DOI 10.3174/ajnr.A2171
   HAUSEN HZ, 1991, SCIENCE, V254, P1167, DOI 10.1126/science.1659743
   Herrera DA, 2009, SKULL BASE-INTERD AP, V19, P117, DOI 10.1055/s-0028-1096209
   Jones JL, 2012, CLIN INFECT DIS, V54, pE58, DOI 10.1093/cid/cir990
   Kemper Alex R, 2002, Eff Clin Pract, V5, P84
   Koeller KK, 2017, RADIOGRAPHICS, V37, P199, DOI 10.1148/rg.2017160149
   Koeller KK, 2016, RADIOL CLIN N AM, V54, P649, DOI 10.1016/j.rcl.2016.03.003
   Küker W, 2005, J NEURO-ONCOL, V72, P169, DOI 10.1007/s11060-004-3390-7
   Kumar GGS, 2010, J MAGN RESON IMAGING, V31, P1469, DOI 10.1002/jmri.22192
   Kumar S, 2004, PEDIATR DEVEL PATHOL, V7, P198, DOI 10.1007/s10024-003-7079-2
   Lai PH, 1997, AM J NEURORADIOL, V18, P1303
   Lammering JC, 2013, AM J ROENTGENOL, V200, P1334, DOI 10.2214/AJR.12.9264
   LEE ES, 1995, NEW ENGL J MED, V332, P19, DOI 10.1056/NEJM199501053320104
   Lee GT, 2009, RADIOGRAPHICS, V29, P1200, DOI 10.1148/rg.294085205
   Litman GW, 2005, NAT REV IMMUNOL, V5, P866, DOI 10.1038/nri1712
   Lohan R, 2013, CLIN IMAG, V37, P564, DOI 10.1016/j.clinimag.2012.09.019
   Louis DN, 2016, ACTA NEUROPATHOL, V131, P803, DOI 10.1007/s00401-016-1545-1
   Manzardo C, 2005, J NEUROVIROL, V11, P72, DOI 10.1080/13550280500513846
   Maschke M, 2000, J NEUROL NEUROSUR PS, V69, P376, DOI 10.1136/jnnp.69.3.376
   MCCLAIN KL, 1995, NEW ENGL J MED, V332, P12, DOI 10.1056/NEJM199501053320103
   Patkar D, 2012, NEUROIMAG CLIN N AM, V22, P677, DOI 10.1016/j.nic.2012.05.006
   POST MJD, 1986, AM J ROENTGENOL, V146, P1229, DOI 10.2214/ajr.146.6.1229
   PRITZKER KP, 1970, CAN MED ASSOC J, V103, P1362
   Pruitt Amy A, 2018, Continuum (Minneap Minn), V24, P1370, DOI 10.1212/CON.0000000000000653
   Purgina B, 2011, PATHOLOG RES INT, V2011, P561
   Qvarnstrom Y, 2006, J CLIN MICROBIOL, V44, P3589, DOI 10.1128/JCM.00875-06
   Rhein J, 2016, DIAGN MICR INFEC DIS, V84, P268, DOI 10.1016/j.diagmicrobio.2015.11.017
   Sarbu N, 2016, RADIOGRAPHICS, V36, P1426, DOI 10.1148/rg.2016160031
   SCHUCHAT A, 1992, JAMA-J AM MED ASSOC, V267, P2041, DOI 10.1001/jama.267.15.2041
   SCHUMACHER DJ, 1995, AM J NEURORADIOL, V16, P930
   Shih RY, 2015, RADIOGRAPHICS, V35, P1141, DOI 10.1148/rg.2015140317
   Singh P, 2006, AM J NEURORADIOL, V27, P1217
   Smith AB, 2008, RADIOGRAPHICS, V28, P2033, DOI 10.1148/rg.287085135
   Smith AB, 2014, RADIOGRAPHICS, V34, P295, DOI 10.1148/rg.342130075
   Smith C I Edvard., 1993, GeneReviews
   Sonneville R, 2017, CURR OPIN CRIT CARE, V23, P128, DOI 10.1097/MCC.0000000000000397
   Starkey J, 2014, CLIN NEURORADIOL, V24, P217, DOI 10.1007/s00062-014-0305-7
   Sugden K, 2016, PLOS ONE, V11, DOI 10.1371/journal.pone.0148435
   Thigpen MC, 2011, NEW ENGL J MED, V364, P2016, DOI 10.1056/NEJMoa1005384
   Thurnher MM, 2001, NEURORADIOLOGY, V43, P29, DOI 10.1007/s002340000480
   TILNEY LG, 1989, J CELL BIOL, V109, P1597, DOI 10.1083/jcb.109.4.1597
   Tunkel AR, 2004, CLIN INFECT DIS, V39, P1267, DOI 10.1086/425368
   Walker M, 2005, CLIN INFECT DIS, V40, P1005, DOI 10.1086/428621
   Weber T, 1997, J INFECT DIS, V176, P250, DOI 10.1086/514032
   Zakaria A, 2008, ACTA NEUROCHIR, V150, P1097, DOI 10.1007/s00701-008-0026-2
NR 67
TC 2
Z9 2
U1 0
U2 1
PU W B SAUNDERS CO-ELSEVIER INC
PI PHILADELPHIA
PA 1600 JOHN F KENNEDY BOULEVARD, STE 1800, PHILADELPHIA, PA 19103-2899 USA
SN 0033-8389
EI 1557-8275
J9 RADIOL CLIN N AM
JI Radiol. Clin. N. Am.
PD NOV
PY 2019
VL 57
IS 6
BP 1217
EP +
DI 10.1016/j.rcl.2019.07.002
PG 16
WC Radiology, Nuclear Medicine & Medical Imaging
WE Science Citation Index Expanded (SCI-EXPANDED)
SC Radiology, Nuclear Medicine & Medical Imaging
GA JJ0LJ
UT WOS:000493853400012
PM 31582046
DA 2024-06-03
ER

PT J
AU Wada-Shimosato, Y
   Ikeda, J
   Tsujimoto, S
   Sasaki, K
   Yanagimachi, M
   Kajiwara, R
   Shiba, N
   Murata, H
   Kawahara, N
   Yamanaka, S
   Tanoshima, R
   Ito, S
AF Wada-Shimosato, Yuko
   Ikeda, Junji
   Tsujimoto, Shin-ichi
   Sasaki, Koji
   Yanagimachi, Masakatsu
   Kajiwara, Ryosuke
   Shiba, Norio
   Murata, Hidetoshi
   Kawahara, Nobutaka
   Yamanaka, Shoji
   Tanoshima, Reo
   Ito, Shuichi
TI Intraventricular Rituximab in Pediatric CD20-positive Refractory Primary
   Central Nervous System Lymphoma
SO JOURNAL OF PEDIATRIC HEMATOLOGY ONCOLOGY
LA English
DT Article
DE primary central nervous system lymphoma; intraventricular rituximab;
   non-Hodgkin lymphoma; CD20
ID MANAGEMENT; RADIATION; CHILDREN; THERAPY; TRIAL; BRAIN
AB Primary central nervous system lymphoma (PCNSL) is a rare and aggressive type of extranodal non-Hodgkin lymphoma that carries an unsatisfactory prognosis. Treating refractory PCNSL is challenging because of resistance to conventional cytotoxic and intrathecal chemotherapies. Therefore, novel therapeutic approaches are needed. Here, we report a 12-year-old boy with CD20-positive PCNSL, which was refractory to combination chemotherapy and intravenous rituximab. However, the patient achieved complete remission after repeated intraventricular rituximab administration. The results of this case indicate that intraventricular rituximab is an effective option to treat refractory PCNSL in children.
C1 [Wada-Shimosato, Yuko; Ikeda, Junji; Tsujimoto, Shin-ichi; Sasaki, Koji; Yanagimachi, Masakatsu; Kajiwara, Ryosuke; Shiba, Norio; Tanoshima, Reo; Ito, Shuichi] Yokohama City Univ, Sch Med, Dept Pediat, Yokohama, Kanagawa, Japan.
   [Murata, Hidetoshi; Kawahara, Nobutaka] Yokohama City Univ, Sch Med, Dept Neurosurg, Yokohama, Kanagawa, Japan.
   [Yamanaka, Shoji] Yokohama City Univ, Sch Med, Dept Pathol, Yokohama, Kanagawa, Japan.
C3 Yokohama City University; Yokohama City University; Yokohama City
   University
RP Tsujimoto, S (corresponding author), Yokohama City Univ, Dept Pediat, Kanazawa Ku, 3-9 Fukuura, Yokohama, Kanagawa 2360004, Japan.
EM tsujimoto-sh@ncchd.go.jp
RI Ito, Shuichi/AAD-1962-2022
CR Batchelor TT, 2011, NEUROLOGY, V76, P929, DOI 10.1212/WNL.0b013e31820f2d94
   Ceppi F, 2016, AM J HEMATOL, V91, P486, DOI 10.1002/ajh.24329
   Drake JM, 2000, CHILD NERV SYST, V16, P800, DOI 10.1007/s003810000351
   Grommes C, 2017, J CLIN ONCOL, V35, P2410, DOI 10.1200/JCO.2017.72.7602
   Han CH, 2017, CANCER-AM CANCER SOC, V123, P4314, DOI 10.1002/cncr.30965
   Izaki S, 2007, INT J HEMATOL, V86, P253, DOI 10.1007/BF03006930
   Jahnke K, 2006, J NEURO-ONCOL, V80, P159, DOI 10.1007/s11060-006-9165-6
   Lands LC, 2010, PEDIATR NEPHROL, V25, P1001, DOI 10.1007/s00467-010-1476-3
   Langner-Lemercier S, 2016, NEURO-ONCOLOGY, V18, P1297, DOI 10.1093/neuonc/now033
   Milgrom SA, 2015, LEUKEMIA LYMPHOMA, V56, P1197, DOI 10.3109/10428194.2014.961014
   Nguyen PL, 2005, J CLIN ONCOL, V23, P1507, DOI 10.1200/JCO.2005.01.161
   Ostrom QT, 2016, NEURO-ONCOLOGY, V18, P1, DOI 10.1093/neuonc/nov297
   Pentsova E, 2014, J NEURO-ONCOL, V117, P161, DOI 10.1007/s11060-014-1370-0
   Pfreundschuh M, 2006, LANCET ONCOL, V7, P379, DOI 10.1016/S1470-2045(06)70664-7
   Plotkin SR, 2004, CLIN CANCER RES, V10, P5643, DOI 10.1158/1078-0432.CCR-04-0159
   Rubenstein JL, 2013, BLOOD, V121, P745, DOI 10.1182/blood-2012-07-440974
   Rubenstein JL, 2003, BLOOD, V101, P466, DOI 10.1182/blood-2002-06-1636
   Woessmann W, 2005, BLOOD, V105, P948, DOI 10.1182/blood-2004-03-0973
NR 18
TC 2
Z9 4
U1 0
U2 2
PU LIPPINCOTT WILLIAMS & WILKINS
PI PHILADELPHIA
PA TWO COMMERCE SQ, 2001 MARKET ST, PHILADELPHIA, PA 19103 USA
SN 1077-4114
EI 1536-3678
J9 J PEDIAT HEMATOL ONC
JI J. Pediatr. Hematol. Oncol.
PD OCT
PY 2019
VL 41
IS 7
BP 571
EP 573
DI 10.1097/MPH.0000000000001291
PG 3
WC Oncology; Hematology; Pediatrics
WE Science Citation Index Expanded (SCI-EXPANDED)
SC Oncology; Hematology; Pediatrics
GA JC9YZ
UT WOS:000489633800027
PM 30124546
DA 2024-06-03
ER

PT J
AU Alvarez-Pinzon, AM
   Valerio, JE
   Swedberg, HN
   Elwasila, SM
   Wolf, A
   Alonso, JR
AF Alvarez-Pinzon, Andres M.
   Valerio, Jose E.
   Swedberg, Heather N.
   Elwasila, Sammer M.
   Wolf, Aizik
   Alonso, Jose R.
TI Highly Active Antiretroviral Therapy and Gamma Knife Radiosurgery for
   the Treatment of AIDS-Related Primary Central Nervous System Lymphoma
SO WORLD NEUROSURGERY
LA English
DT Article
DE AIDS; CD4; Lymphoma; Oncology; Primary central nervous system lymphoma;
   Radiosurgery; Retrovirals
AB BACKGROUND: The criterion standard for the treatment of newly diagnosed primary central nervous system lymphoma (PCNSL) remains high-dose chemotherapy in conjunction with palliative whole-brain radiotherapy; however, there may be a role for novel combined approaches in immunocompromised patients.
   CASE DESCRIPTION: A 66-year-old man presented with acute cephalalgia, disorientation, and lethargy. His condition was evaluated in the emergency department, and he was admitted with probable hydrocephalus. Magnetic resonance imaging (MRI) of the brain revealed multiple nonspecific brain lesions, predominantly involving the right temporal lobe, which on biopsy led to a diagnosis of PCNSL. Subsequent laboratory studies demonstrated active human immunodeficiency virus (HIV) infection, with a CD4 count of 21 cells/mu L and an HIV viral load (VL) of >400,000 copies/mL. The patient was eventually given highly active antiretroviral therapy (HAART). He declined palliative whole-brain radiotherapy but was amenable to gamma knife radiosurgery (GKRS) for treatment of the right temporal brain lesions. Three months later, the patient's neurologic symptoms had improved; similarly, his CD4 count increased to 176 cells/mL, and his HIV viral load was <90 copies/mL. By the 12-month follow-up visit, the patient was asymptomatic, and at 36 months, MRI of the brain demonstrated total remission without new brain lesions.
   CONCLUSIONS: The criterion standard for treatment of newly diagnosed PCNSL remains high-dose chemotherapy in conjunction with palliative whole-brain radiotherapy; however, there may be a role for novel combined approaches using chemotherapy, HAART, and GKRS to have a positive impact on survival rates of PCNSL related to AIDS.
C1 [Alvarez-Pinzon, Andres M.; Alonso, Jose R.] Univ Salamanca, Lab Neural Plast & Neurorepair, Inst Neurosci Castile & Leon INCyL, E-37007 Salamanca, Spain.
   [Alvarez-Pinzon, Andres M.; Valerio, Jose E.; Wolf, Aizik] Miami Neurosci Ctr, Neurosurg Oncol & Neuroimmunol, Neurol Surg Dept, South Miami, FL 33143 USA.
   [Swedberg, Heather N.; Elwasila, Sammer M.] Florida Atlantic Univ, Charles E Schmidt Coll Med, Boca Raton, FL 33431 USA.
C3 University of Salamanca; State University System of Florida; Florida
   Atlantic University
RP Alvarez-Pinzon, AM (corresponding author), Univ Salamanca, Lab Neural Plast & Neurorepair, Inst Neurosci Castile & Leon INCyL, E-37007 Salamanca, Spain.; Alvarez-Pinzon, AM (corresponding author), Miami Neurosci Ctr, Neurosurg Oncol & Neuroimmunol, Neurol Surg Dept, South Miami, FL 33143 USA.
EM andresmauricioalvarez07@gmail.com
RI Alonso, Jose Ramon/B-2523-2017
OI ALVAREZ PINZON, ANDRES/0000-0003-3488-8020
CR Alvarez-Pinzon A. M., 2016, OBSERVATIONAL STUDY, V8, pe697, DOI DOI 10.7759/CUREU
   Karia SJ, 2017, LANCET, V389, P2238, DOI 10.1016/S0140-6736(17)30056-9
   Kenai H, 2006, J NEUROSURG, V105, P133, DOI 10.3171/sup.2006.105.7.133
   Matinella A, 2015, J NEUROL, V262, P1317, DOI 10.1007/s00415-015-7713-8
   Moulignier A, 2017, NEUROLOGY, V89, P796, DOI [10.1212/WNL.0000000000004265, 10.1212/wnl.0000000000004265]
NR 5
TC 2
Z9 2
U1 0
U2 0
PU ELSEVIER SCIENCE INC
PI NEW YORK
PA STE 800, 230 PARK AVE, NEW YORK, NY 10169 USA
SN 1878-8750
EI 1878-8769
J9 WORLD NEUROSURG
JI World Neurosurg.
PD APR
PY 2019
VL 124
BP 310
EP 312
DI 10.1016/j.wneu.2018.12.182
PG 3
WC Clinical Neurology; Surgery
WE Science Citation Index Expanded (SCI-EXPANDED)
SC Neurosciences & Neurology; Surgery
GA HR4BE
UT WOS:000463087800163
PM 30654158
DA 2024-06-03
ER

PT J
AU Xiang, C
   Chen, QX
   Zha, YF
AF Xiang, Chao
   Chen, Qianxue
   Zha, Yunfei
TI Specific Features of Primary Central Nervous System Lymphoma in
   Comparison with Glioblastoma on Conventional MRI
SO IRANIAN JOURNAL OF RADIOLOGY
LA English
DT Article
DE Extraventricular; Glioblastoma; Lymphoma; MRI
ID PRIMARY CNS LYMPHOMA; DIFFERENTIATION
AB Background: The treatments of primary central nervous system lymphoma (PCNSL) and glioblastoma (GBM) are different; therefore, accurate diagnosis is crucial for the therapeutic planning. Although there is overlap of features on conventional magnetic resonance (MR) images between PCNSL and GBM, the PCNSL has specific features, which are different from those of GBM on conventional MR images.
   Objectives: The current study aimed at characterizing specific features of PCNSL by comparing them with conventional MR images of GBM, and improving diagnostic accuracy at the time of initial presentation.
   Patients and Methods: The current study retrospectively evaluated the conventional MR images of 21 immunocompetent patients with PCNSL and 13 patients with GBM pathologically proven in Renmin Hospital of Wuhan University, Wuhan, China from January 2014 to March 2017. All patients were subjected to non-contrast and contrast enhanced MRI. Tumor location, quantity, and morphology, as well as common and specific features and patterns, peritumoral edema, and hemorrhage were recorded and compared.
   Results: Twenty-one patients with PCNSL exhibited 44 lesions, and 13 patients with GBM exhibited 16 lesions. PCNSL affected both infra-and supratentorial regions, while GBM only affected supratentorial regions. Deep white matter, basal ganglia, periventricular areas, and the corpus callosum were the most common sites in PCNSL. Homogeneous enhancement was presented in 95.2% of PCNSL, and all GBM lesions showed heterogeneous enhancement. PCNSLs had various appearances, whereas most of the GBMs (81.3%) had a mass-like appearance. Differences in intratumoral hemorrhage (P < 0.001), necrotic or cystic components (P < 0.001), and intratumoral vascular enhancement (P < 0.001) between PCNSL and GBM were statistically significant. "Notch sign" and open-ring enhancement were specific features for PCNSL.
   Conclusion: PCNSL has specific features, patterns, and locations. These features and patterns can be helpful to differentiate PCNSL from GBM at the time of initial presentation.
C1 [Xiang, Chao; Chen, Qianxue] Wuhan Univ, Renmin Hosp, Dept Neurosurg, Minkang Bldg,Zhangzhidong Rd, Wuhan, Hubei, Peoples R China.
   [Zha, Yunfei] Wuhan Univ, Renmin Hosp, Dept Radiol, Wuhan, Hubei, Peoples R China.
C3 Wuhan University; Wuhan University
RP Chen, QX (corresponding author), Wuhan Univ, Renmin Hosp, Dept Neurosurg, Minkang Bldg,Zhangzhidong Rd, Wuhan, Hubei, Peoples R China.
EM xiangchao1981@sina.com
RI chen, qian/HKE-2403-2023; Lu, Rui/KCJ-8212-2024; Xiang, Chao/S-1101-2019
OI Xiang, Chao/0000-0002-8507-0387; Chen, Qianxue/0000-0002-9413-1030
CR Bourekas EC, 2002, AM J ROENTGENOL, V179, P251, DOI 10.2214/ajr.179.1.1790251
   Choi YS, 2017, EUR RADIOL, V27, P1344, DOI 10.1007/s00330-016-4484-2
   Coulon A, 2002, EUR RADIOL, V12, P329, DOI 10.1007/s003300101037
   Rocha Antonio José da, 2016, Rev. Bras. Hematol. Hemoter., V38, P44, DOI 10.1016/j.bjhh.2015.12.001
   Haldorsen IS, 2011, AM J NEURORADIOL, V32, P984, DOI 10.3174/ajnr.A2171
   Haldorsen IS, 2009, AM J NEURORADIOL, V30, P744, DOI 10.3174/ajnr.A1447
   Kickingereder P, 2014, AM J NEURORADIOL, V35, P1503, DOI 10.3174/ajnr.A3915
   Malikova H, 2016, CANCER IMAGING, V16, DOI 10.1186/s40644-016-0098-9
   Mansour A, 2014, CANCER IMAGING, V14, DOI 10.1186/1470-7330-14-22
   Masdeu JC, 2000, NEUROLOGY, V54, P1427, DOI 10.1212/WNL.54.7.1427
   Ohta K, 2007, JPN J OPHTHALMOL, V51, P147, DOI 10.1007/s10384-006-0406-1
   Ponzoni M, 2007, PATHOBIOLOGY, V74, P264, DOI 10.1159/000104455
   Takeuchi H, 2007, J NEURO-ONCOL, V84, P141, DOI 10.1007/s11060-007-9363-x
   Toh CH, 2013, AM J NEURORADIOL, V34, P1145, DOI 10.3174/ajnr.A3383
   Xu WL, 2017, PLOS ONE, V12, DOI 10.1371/journal.pone.0173430
   Yamashita K, 2013, NEURORADIOLOGY, V55, P135, DOI 10.1007/s00234-012-1089-6
   Zhang D, 2010, KOREAN J RADIOL, V11, P269, DOI 10.3348/kjr.2010.11.3.269
NR 17
TC 2
Z9 2
U1 0
U2 4
PU KOWSAR PUBL
PI HOENSBROEK
PA PATERSWEG 22,, HOENSBROEK, LIMBURG 6431 GC, NETHERLANDS
SN 1735-1065
EI 2008-2711
J9 IRAN J RADIOL
JI Iran. J. Radiol.
PD JAN
PY 2019
VL 16
IS 1
AR e78868
DI 10.5812/iranjradiol78868
PG 8
WC Radiology, Nuclear Medicine & Medical Imaging
WE Science Citation Index Expanded (SCI-EXPANDED)
SC Radiology, Nuclear Medicine & Medical Imaging
GA HI1GG
UT WOS:000456192300016
OA gold, Green Submitted
DA 2024-06-03
ER

PT J
AU Li, V
   Levine, AB
   Gooderham, PA
   Yip, S
   Chew, J
AF Li, Victor
   Levine, Adrian B.
   Gooderham, Peter A.
   Yip, Stephen
   Chew, Jason
TI Case of Primary Central Nervous System Lymphoma Arising at Site of
   Remote Herpes Encephalitis
SO WORLD NEUROSURGERY
LA English
DT Article
DE Encephalitis; Herpes simplex; Oncovirus; Primary central nervous system
   lymphoma
ID PRIMARY CNS LYMPHOMA; SIMPLEX ENCEPHALITIS; PATIENT; RELAPSE
AB BACKGROUND: Primary central nervous system lymphoma (PCNSL) is a rare malignancy that usually arises in the context of severe immunosuppression but has incompletely understood etiology, limiting effective treatments.
   CASE DESCRIPTION: We present the case of an 81-year-old immunocompetent man who developed a PCNSL in the right temporal lobe, at the site of a remote episode of herpes simplex virus (HSV) encephalitis 8 years prior. There are numerous viruses with known oncogenic associations; however, to our knowledge, this is the first reported case of PCNSL with an antecedent HSV infection.
   CONCLUSIONS: We discuss this case in the context of our current understandings of the pathogenesis of HSV encephalitis and PCNSL and postulate mechanisms through which the 2 could be associated.
C1 [Li, Victor; Chew, Jason] VGH, Dept Radiol, Jim Pattison Pavil, Vancouver, BC, Canada.
   [Levine, Adrian B.; Yip, Stephen] VGH, Dept Pathol & Lab Med, Jim Pattison Pavil, Vancouver, BC, Canada.
   [Gooderham, Peter A.] VGH, Dept Neurosurg, Jim Pattison Pavil, Vancouver, BC, Canada.
RP Li, V (corresponding author), VGH, Dept Radiol, Jim Pattison Pavil, Vancouver, BC, Canada.
EM vicwli@alumni.ubc.ca
RI Yip, Stephen/E-9994-2012
OI Yip, Stephen/0000-0002-8514-9861
CR Armangue T, 2014, ANN NEUROL, V75, P317, DOI 10.1002/ana.24083
   Corn BW, 1997, CANCER, V79, P2409
   del Rio MS, 2009, ONCOLOGIST, V14, P526, DOI 10.1634/theoncologist.2008-0236
   Ferreri AJM, 2003, J CLIN ONCOL, V21, P266, DOI 10.1200/JCO.2003.09.139
   Gerstner ER, 2010, ARCH NEUROL-CHICAGO, V67, P291, DOI 10.1001/archneurol.2010.3
   Hermine O, 2002, NEW ENGL J MED, V347, P89, DOI 10.1056/NEJMoa013376
   Hjalgrim H, 2008, J INTERN MED, V264, P537, DOI 10.1111/j.1365-2796.2008.02031.x
   Mathew BS, 2006, CANCER-AM CANCER SOC, V106, P383, DOI 10.1002/cncr.21583
   Mays Rana M, 2012, World J Oncol, V3, P199, DOI 10.4021/wjon531w
   ROTHMAN AL, 1988, JAMA-J AM MED ASSOC, V259, P1056, DOI 10.1001/jama.259.7.1056
   Saha A, 2011, CLIN CANCER RES, V17, P3056, DOI 10.1158/1078-0432.CCR-10-2578
   Schloss L, 2009, J MED VIROL, V81, P1432, DOI 10.1002/jmv.21563
   Sköldenberg B, 2006, J NEUROL, V253, P163, DOI 10.1007/s00415-005-0941-6
   Suzuki HI, 2008, INT J HEMATOL, V87, P538, DOI 10.1007/s12185-008-0083-6
   VITAL C, 1995, ACTA NEUROPATHOL, V89, P105, DOI 10.1007/BF00294267
   Wang J, 2015, ONCOL LETT, V9, P1795, DOI 10.3892/ol.2015.2903
   WOTHERSPOON AC, 1991, LANCET, V338, P1175, DOI 10.1016/0140-6736(91)92035-Z
NR 17
TC 2
Z9 2
U1 0
U2 3
PU ELSEVIER SCIENCE INC
PI NEW YORK
PA 360 PARK AVE SOUTH, NEW YORK, NY 10010-1710 USA
SN 1878-8750
EI 1878-8769
J9 WORLD NEUROSURG
JI World Neurosurg.
PD MAY
PY 2018
VL 113
BP 217
EP 222
DI 10.1016/j.wneu.2018.01.143
PG 6
WC Clinical Neurology; Surgery
WE Science Citation Index Expanded (SCI-EXPANDED)
SC Neurosciences & Neurology; Surgery
GA GG8JD
UT WOS:000432942700132
PM 29382621
DA 2024-06-03
ER

PT J
AU Nabavizadeh, SA
   Pechersky, D
   Schmitt, JE
   Nasrallah, M
   Wolf, R
   Loevner, L
   Mamourian, AC
AF Nabavizadeh, S. Ali
   Pechersky, Dasha
   Schmitt, J. Eric
   Nasrallah, MacLean
   Wolf, Ronald
   Loevner, Laurie
   Mamourian, Alexander C.
TI Perilesional Hyperintensity on T1-Weighted Images in Intra-Axial Brain
   Masses other than Cavernous Malformations
SO JOURNAL OF NEUROIMAGING
LA English
DT Article
DE Cavernous malformation; T1-weighted imaging; intra-axial; mass
ID INTRACEREBRAL HEMORRHAGE; EDEMA DEVELOPMENT; SIGNAL INTENSITY;
   DIFFERENTIATION; PERMEABILITY
AB BACKGROUND AND PURPOSE: Hyperintensity on T1-weighted imaging in perilesional vasogenic edema has been reported as a useful sign for differentiating cavernous malformation from other hemorrhagic intra-axial masses. In this study, we investigated the frequency of perilesional hyperintensity on T1-weighted imaging in patients with intra-axial hemorrhagic and nonhemorrhagic brain masses.
   METHODS: The study was performed with the approval of the institutional review board. Magnetic resonance images of 218 patients with 282 intra-axial brain masses (129 metastases, 46 gliomas, 18 primary central nervous system lymphomas [PCNSLs], 25 intracerebral hemorrhages, 50 cavernous malformations, and 14 patients with brain abscesses) were evaluated. The signal intensity in perilesional area was qualitatively evaluated on T1-weighted sequences. In addition, signal intensity in perilesional area was quantitatively measured on T1-weighted sequences and normalized to the contralateral white matter.
   RESULTS: Hyperintensity on T1-weighted imaging in perilesional vasogenic edema was found in 12 (9%) of 129 metastases, 8 (16%) of 50 cavernous malformations, 1 (4%) in 25 nonneoplastic intracerebral hemorrhages, and none of the patients with high-grade glioma, PCNSL, or abscess. All of the lesions with perilesional hyperintensity showed either acute or subacute hemorrhage. Pairwise comparison of qualitative hyperintensity on T1-weighted imaging demonstrated no significant difference between the groups. Perilesional hyperintensity on T1-weighted imaging showed high specificity in both metastasis and cavernous malformation groups (94%).
   CONCLUSION: Perilesional hyperintensity on T1-weighted imaging is not limited to cavernous malformations and frequently evident with melanoma and other hemorrhagic metastasis to the brain. In our experience, it was not seen in high-grade glioma, PCNSL, and brain abscess.
C1 [Nabavizadeh, S. Ali; Schmitt, J. Eric; Nasrallah, MacLean; Wolf, Ronald; Loevner, Laurie; Mamourian, Alexander C.] Hosp Univ Penn, Dept Radiol, Philadelphia, PA 19104 USA.
   [Pechersky, Dasha] Northwestern Univ, Feinberg Sch Med, Dept Radiol, Chicago, IL 60611 USA.
C3 University of Pennsylvania; Northwestern University; Feinberg School of
   Medicine
RP Nabavizadeh, SA (corresponding author), Hosp Univ Penn, Dept Radiol, Philadelphia, PA 19104 USA.
EM seyedali.nabavizadeh@uphs.upenn.edu
OI Schmitt, James/0000-0002-7487-227X
CR Balami JS, 2012, LANCET NEUROL, V11, P101, DOI 10.1016/S1474-4422(11)70264-2
   BRODERICK J, 1995, STROKE, V26, P184
   Cha S, 2007, AM J NEURORADIOL, V28, P1078, DOI 10.3174/ajnr.A0484
   Clatterbuck RE, 2001, J NEUROL NEUROSUR PS, V71, P188, DOI 10.1136/jnnp.71.2.188
   Dieringer MA, 2014, PLOS ONE, V9, DOI 10.1371/journal.pone.0091318
   Ginat DT, 2012, RADIOGRAPHICS, V32, P499, DOI 10.1148/rg.322105761
   Gong C, 2000, BRAIN RES, V871, P57, DOI 10.1016/S0006-8993(00)02427-6
   Gracien RM, 2016, EUR RADIOL, V26, P2578, DOI 10.1007/s00330-015-4072-x
   LONG DM, 1979, J NEUROSURG, V51, P53, DOI 10.3171/jns.1979.51.1.0053
   Lu AG, 2006, J CEREBR BLOOD F MET, V26, P230, DOI 10.1038/sj.jcbfm.9600183
   Mikati AG, 2015, J CEREBR BLOOD F MET, V35, P1632, DOI 10.1038/jcbfm.2015.98
   Mikati AG, 2014, STROKE, V45, P598, DOI 10.1161/STROKEAHA.113.003548
   Provenzale JM, 2006, RADIOLOGY, V239, P632, DOI 10.1148/radiol.2393042031
   Rosell A, 2011, PLOS ONE, V6, DOI 10.1371/journal.pone.0016750
   Steffan-Dewenter I., 2002, Ecology, V83, P1421, DOI 10.1890/0012-9658(2002)083[1421:SDEOLC]2.0.CO;2
   Suzuki R, 1985, BRAIN EDEMA, P613
   Venkatasubramanian C, 2011, STROKE, V42, P73, DOI 10.1161/STROKEAHA.110.590646
   Wagner KR, 1996, STROKE, V27, P490, DOI 10.1161/01.STR.27.3.490
   Wesseling P, 1997, J NEURO-ONCOL, V32, P253, DOI 10.1023/A:1005746320099
   Wong JH, 2000, NEUROSURGERY, V46, P1454, DOI 10.1097/00006123-200006000-00027
   Xi GH, 1998, STROKE, V29, P2580, DOI 10.1161/01.STR.29.12.2580
   Yun TJ, 2008, AM J NEURORADIOL, V29, P494, DOI 10.3174/ajnr.A0847
   Zazulia AR, 1999, STROKE, V30, P1167, DOI 10.1161/01.STR.30.6.1167
NR 23
TC 2
Z9 2
U1 0
U2 0
PU WILEY
PI HOBOKEN
PA 111 RIVER ST, HOBOKEN 07030-5774, NJ USA
SN 1051-2284
EI 1552-6569
J9 J NEUROIMAGING
JI J. Neuroimaging
PD SEP-OCT
PY 2017
VL 27
IS 5
BP 531
EP 538
DI 10.1111/jon.12424
PG 8
WC Clinical Neurology; Neuroimaging; Radiology, Nuclear Medicine & Medical
   Imaging
WE Science Citation Index Expanded (SCI-EXPANDED)
SC Neurosciences & Neurology; Radiology, Nuclear Medicine & Medical Imaging
GA FP2HB
UT WOS:000417436600016
PM 28098958
DA 2024-06-03
ER

PT J
AU Deckert, M
   Brunn, A
   Montesinos-Rongen, M
   Siebert, R
AF Deckert, Martina
   Brunn, Anna
   Montesinos-Rongen, Manuel
   Siebert, Reiner
TI Absence of Lymphatic Vessels in PCNSL May Contribute to Confinement of
   Tumor Cells to the Central Nervous System
SO JOURNAL OF NEUROPATHOLOGY AND EXPERIMENTAL NEUROLOGY
LA English
DT Article
DE Diffuse large B-cell lymphoma; Lymphatic drainage; Primary lymphoma of
   the CNS
ID BRAIN; DISEASE
AB Primary central nervous system (CNS) lymphoma (PCNSL) is a mature lymphoma of the diffuse large B-cell lymphoma (DLBCL) type confined to the CNS. Despite cytomorphological similarities between PCNSL and systemic DLBCL, molecular differences between both entities have been identified. The exclusively topographical restriction of PCNSL to the CNS is an unexplained mystery. To address the question of whether the unique lymphatic drainage system of the CNS, which differs from that of other organs, may play a role for this peculiar behavior, we investigated a series of 20 PCNSLs for the presence of lymphatic vessels by immunohistochemistry for Lyve-1, podoplanin, and Prox-1 expression. All PCNSLs lacked lymphatic vessels and, in this regard, were similar to 20 glioblastoma multiforme samples. In contrast to these tumors, all of which were located in the deep brain parenchyma, dural and meningeal DLBCL harbored lymphatic vessels that expressed Lyve-1 (3/8 tumors), podoplanin (5/8 tumors), and Prox-1 (5/8 tumors) in areas where the tumors had invaded the fibrous tissue of the dura. These data indicate that local topographical characteristics of the specific lymphatic drainage system may contribute to confinement of the tumor cells in PCNSL and malignant gliomas.
C1 [Deckert, Martina; Brunn, Anna; Montesinos-Rongen, Manuel] Univ Hosp Cologne, Dept Neuropathol, Kerpener Str 62, D-50937 Cologne, Germany.
   [Siebert, Reiner] Univ Kiel, Inst Human Genet, Kiel, Germany.
C3 University of Cologne; University of Kiel
RP Deckert, M (corresponding author), Univ Hosp Cologne, Dept Neuropathol, Kerpener Str 62, D-50937 Cologne, Germany.
EM martina.deckert@uni-koeln.de
RI Deckert, Martina/P-2842-2016; Siebert, Reiner/A-8049-2010; Brunn,
   Anna/N-2524-2013
OI Montesinos-Rongen, Manuel/0000-0003-4724-5526
CR ANDRES KH, 1987, ANAT EMBRYOL, V175, P289, DOI 10.1007/BF00309843
   [Anonymous], 2008, WHO Classification of Tumors of Haematopoietic and Lymphoid Tissues
   Aspelund A, 2015, J EXP MED, V212, P991, DOI 10.1084/jem.20142290
   Carare RO, 2008, NEUROPATH APPL NEURO, V34, P131, DOI 10.1111/j.1365-2990.2007.00926.x
   Deckert M., 2007, WHO Classification of Tumours of the Central Nervous System, Vfourth, P188
   Goldmann J, 2006, J LEUKOCYTE BIOL, V80, P797, DOI 10.1189/jlb.0306176
   Kalof AN, 2009, ADV ANAT PATHOL, V16, P62, DOI 10.1097/PAP.0b013e3181915e94
   Kleihues P., 2007, WHO Classification of Tumours of the Central Nervous System, P33
   LECCO V, 1953, Arch Ital Otol Rinol Laringol, V64, P287
   Louveau A, 2015, NATURE, V523, P337, DOI 10.1038/nature14432
   Montesinos-Rongen M, 2009, BLOOD, V113, P7, DOI 10.1182/blood-2008-04-149005
   Schroers R, 2010, EUR J HAEMATOL, V85, P520, DOI 10.1111/j.1600-0609.2010.01516.x
   Sekiguchi T, 2016, ONCOTARGET, V7, P3934, DOI 10.18632/oncotarget.6598
   Stein H, 2008, WHO CLASSIFICATION T, P233
   Weller RO, 2009, ACTA NEUROPATHOL, V117, P1, DOI 10.1007/s00401-008-0457-0
NR 15
TC 2
Z9 3
U1 0
U2 5
PU LIPPINCOTT WILLIAMS & WILKINS
PI PHILADELPHIA
PA TWO COMMERCE SQ, 2001 MARKET ST, PHILADELPHIA, PA 19103 USA
SN 0022-3069
J9 J NEUROPATH EXP NEUR
JI J. Neuropathol. Exp. Neurol.
PD JUN
PY 2016
VL 75
IS 6
BP 499
EP 502
DI 10.1093/jnen/nlw027
PG 4
WC Clinical Neurology; Neurosciences; Pathology
WE Science Citation Index Expanded (SCI-EXPANDED)
SC Neurosciences & Neurology; Pathology
GA DO3FC
UT WOS:000377665000002
PM 27142645
OA Bronze
DA 2024-06-03
ER

PT J
AU Erkurt, MA
   Berber, I
   Tekgunduz, E
   Dogu, MH
   Korkmaz, S
   Demir, C
   Yilmaz, M
   Akay, OM
   Pala, C
   Bilen, Y
   Kaya, E
   Sari, I
   Sencan, M
   Kuku, I
   Altuntas, F
   Dal, MS
   Aydogdu, I
AF Erkurt, Mehmet Ali
   Berber, Ilhami
   Tekgunduz, Emre
   Dogu, Mehmet Hilmi
   Korkmaz, Serdal
   Demir, Cengiz
   Yilmaz, Mehmet
   Akay, Olga Meltem
   Pala, Cigdem
   Bilen, Yusuf
   Kaya, Emin
   Sari, Ismail
   Sencan, Mehmet
   Kuku, Irfan
   Altuntas, Fevzi
   Dal, Mehmet Sinan
   Aydogdu, Ismet
TI Primary central nervous system lymphoma in daily practice and the role
   of autologous stem cell transplantation in relapsed disease: A
   retrospective multicenter study
SO TRANSFUSION AND APHERESIS SCIENCE
LA English
DT Article
DE Autologous stem cell transplantation; CNS lymphoma; PCNSL; Methotrexate;
   High-dose chemotherapy
ID PRIMARY CNS LYMPHOMA; HIGH-DOSE METHOTREXATE; WHOLE-BRAIN RADIOTHERAPY;
   RECURRENT PRIMARY CNS; INTENSIVE CHEMOTHERAPY; PHASE-II; IMMUNOCOMPETENT
   PATIENTS; DEFERRED RADIOTHERAPY; INTRAOCULAR LYMPHOMA; DIAGNOSIS
AB We investigated the course of 54 patients presenting with primary central nervous system lymphoma, who were treated in daily practice. The patients were treated with chemotherapy and/or radiotherapy and/or intrathecal chemotherapy. At a median follow-up period of 23 months (range 1-71), median relapse-free survival (RFS) and overall survival (OS) were not reached. Estimated 2-year RFS and OS rates were 42% and 48%, respectively. Ten relapsed PCNSL patients underwent ASCT. Complete remission rate of these patients was 40%, with 20% treatment-related mortality. Estimated 2-year RFS and OS rates were 37% and 40%, respectively. The prognosis of patients with PCNSL, who received off-study treatment, is still dismal. (c) 2016 Elsevier Ltd. All rights reserved.
C1 [Erkurt, Mehmet Ali; Berber, Ilhami; Kaya, Emin; Kuku, Irfan] Inonu Univ, Fac Med, Dept Hematol, TR-44069 Malatya, Turkey.
   [Tekgunduz, Emre; Altuntas, Fevzi; Dal, Mehmet Sinan] Ankara Oncol Hosp, Hematol & HCT Clin, Ankara, Turkey.
   [Dogu, Mehmet Hilmi; Sari, Ismail] Pamukkale Univ, Fac Med, Dept Hematol, Denizli, Turkey.
   [Korkmaz, Serdal] Kayseri Trainer & Res Hosp, Div Hematol, Kayseri, Turkey.
   [Demir, Cengiz] Yuzuncu Yil Univ, Fac Med, Dept Hematol, Van, Turkey.
   [Yilmaz, Mehmet] Antep Univ, Fac Med, Dept Hematol, Gaziantep, Turkey.
   [Akay, Olga Meltem] Osmangazi Univ, Fac Med, Dept Hematol, Eskisehir, Turkey.
   [Pala, Cigdem] Erciyes Univ, Fac Med, Dept Hematol, Kayseri, Turkey.
   [Bilen, Yusuf] Ataturk Univ, Fac Med, Dept Hematol, Erzurum, Turkey.
   [Sencan, Mehmet] Cumhuriyet Univ, Fac Med, Dept Hematol, Sivas, Turkey.
   [Altuntas, Fevzi] Yildirim Beyazit Univ, Fac Med, Dept Internal Med, Div Hematol, Ankara, Turkey.
   [Aydogdu, Ismet] Celal Bayar Univ, Fac Med, Dept Hematol, Manisa, Turkey.
C3 Inonu University; Dr. Abdurrahman Yurtaslan Oncology Hospital; Pamukkale
   University; Yuzuncu Yil University; Gaziantep University; Eskisehir
   Osmangazi University; Erciyes University; Ataturk University; Cumhuriyet
   University; Ankara Yildirim Beyazit University; Celal Bayar University
RP Erkurt, MA (corresponding author), Inonu Univ, Fac Med, Dept Hematol, TR-44069 Malatya, Turkey.
EM erkurtali@hotmail.com
RI KAYA, Emin/W-2951-2017; Şencan, Mehmet/AAA-9163-2022; Erkurt, Mehmet
   Ali/ABI-7232-2020; bilen, yusuf/ABH-9885-2022; Korkmaz,
   Serdal/IST-3736-2023; BERBER, Ilhami/ABI-6231-2020; Dogu, Mehmet
   Hilmi/W-2255-2017; demir, cengiz/JZE-3811-2024; Altuntas,
   Fevzi/E-8945-2015
OI KAYA, Emin/0000-0001-8605-8497; Erkurt, Mehmet Ali/0000-0002-3285-417X;
   bilen, yusuf/0000-0003-2387-4010; BERBER, Ilhami/0000-0003-3312-8476;
   Dogu, Mehmet Hilmi/0000-0001-7237-2637; demir,
   cengiz/0000-0001-9856-184X; Altuntas, Fevzi/0000-0001-6872-3780
CR Abrey LE, 2006, J CLIN ONCOL, V24, P5711, DOI 10.1200/JCO.2006.08.2941
   Abrey LE, 2005, J CLIN ONCOL, V23, P5034, DOI 10.1200/JCO.2005.13.524
   Batchelor T, 2003, J CLIN ONCOL, V21, P1044, DOI 10.1200/JCO.2003.03.036
   Bellinzona M, 2005, EJSO, V31, P100, DOI 10.1016/j.ejso.2004.10.002
   Brastianos PK, 2012, HEMATOL ONCOL CLIN N, V26, P897, DOI 10.1016/j.hoc.2012.05.003
   Campo E, 2011, BLOOD, V117, P5019, DOI 10.1182/blood-2011-01-293050
   DeAngelis LM, 2002, J CLIN ONCOL, V20, P4643, DOI 10.1200/JCO.2002.11.013
   Deckert M, 2011, LEUKEMIA, V25, P1797, DOI 10.1038/leu.2011.169
   Ferreri AJM, 1995, CANCER TREAT REV, V21, P415, DOI 10.1016/0305-7372(95)90028-4
   Ferreri AJM, 2008, LEUKEMIA LYMPHOMA, V49, P2042, DOI 10.1080/10428190802381238
   Ferreri AJM, 2012, BEST PRACT RES CL HA, V25, P119, DOI 10.1016/j.beha.2011.12.001
   Ferreri AJM, 2009, LANCET, V374, P1512, DOI 10.1016/S0140-6736(09)61416-1
   Herrlinger U, 2002, ANN NEUROL, V51, P247, DOI 10.1002/ana.10102
   Khalfallah S, 1996, BONE MARROW TRANSPL, V18, P1021
   LACHANCE DH, 1994, NEUROLOGY, V44, P1721, DOI 10.1212/WNL.44.9.1721
   Mathew BS, 2006, CANCER-AM CANCER SOC, V106, P383, DOI 10.1002/cncr.21583
   Montemurro M, 2007, ANN ONCOL, V18, P665, DOI 10.1093/annonc/mdl458
   Pels H, 2003, J CLIN ONCOL, V21, P4489, DOI 10.1200/JCO.2003.04.056
   Pels H, 2009, J NEURO-ONCOL, V91, P299, DOI 10.1007/s11060-008-9712-4
   Reni M, 1997, ANN ONCOL, V8, P227, DOI 10.1023/A:1008201717089
   Rubenstein J, 2008, LEUKEMIA LYMPHOMA, V49, P43, DOI 10.1080/10428190802311441
   Rubenstein JL, 2013, J CLIN ONCOL, V31, P3061, DOI 10.1200/JCO.2012.46.9957
   Soussain C, 2001, J CLIN ONCOL, V19, P742, DOI 10.1200/JCO.2001.19.3.742
   Soussain C, 2008, J CLIN ONCOL, V26, P2512, DOI 10.1200/JCO.2007.13.5533
   Thiel E, 2010, LANCET ONCOL, V11, P1036, DOI 10.1016/S1470-2045(10)70229-1
   Villano JL, 2011, BRIT J CANCER, V105, P1414, DOI 10.1038/bjc.2011.357
NR 26
TC 2
Z9 3
U1 0
U2 7
PU PERGAMON-ELSEVIER SCIENCE LTD
PI OXFORD
PA THE BOULEVARD, LANGFORD LANE, KIDLINGTON, OXFORD OX5 1GB, ENGLAND
SN 1473-0502
J9 TRANSFUS APHER SCI
JI Transfus. Apher. Sci.
PD FEB
PY 2016
VL 54
IS 1
BP 80
EP 84
DI 10.1016/j.transci.2016.01.018
PG 5
WC Hematology
WE Science Citation Index Expanded (SCI-EXPANDED)
SC Hematology
GA DK0PM
UT WOS:000374614700015
PM 26810141
DA 2024-06-03
ER

PT J
AU Lloyd, IE
   Clement, PW
   Salzman, KL
   Jensen, RL
   Salama, ME
   Palmer, CA
AF Lloyd, Isaac E.
   Clement, Parker W.
   Salzman, Karen L.
   Jensen, Randy L.
   Salama, Mohamed E.
   Palmer, Cheryl A.
TI An unusual and challenging case of HIV-associated primary CNS Lymphoma
   with Hodgkin-like morphology and HIV encephalitis
SO DIAGNOSTIC PATHOLOGY
LA English
DT Article
DE Primary Central Nervous System Lymphoma (PCNSL); Human Immunodeficiency
   Virus (HIV); Encephalitis
ID EPSTEIN-BARR-VIRUS; AIDS
AB HIV-associated primary CNS lymphomas are well-recognized, almost exclusively EBV-driven neoplasms with poor clinical prognosis. We report a challenging, atypical case of an HIV-associated lymphoproliferative disorder with unusual morphologic features reminiscent of Hodgkin Lymphoma, accompanied by HIV encephalitis. A 52-year-old male presented with acute seizures after seven months of progressive neurocognitive decline that was clinically diagnosed as progressive supranuclear palsy. Clinical work-up revealed HIV infection along with two ring-enhancing lesions in the brain on MRI, and negative CSF EBV testing. Subsequent biopsy showed well-demarcated hypercellular regions in the brain comprised of scattered Reed-Sternberg-like cells in a background of small to medium-sized lymphocytes exhibiting focal angiocentricity and geographic necrosis. The atypical cells were positive for CD20, EBV, and CD79a, and negative for CD45, GFAP, CD15, CD30, and p24. These cells were admixed with numerous CD68-positive cells. The adjacent brain showed classic features of HIV encephalitis with perivascular, CD68 and p24-positive multinucleated giant cells. This case illustrates several diagnostic pitfalls in the work-up of HIV-associated brain lesions, as well as reporting a unique histomorphology for an HIV-related primary CNS lymphoproliferative disorder.
C1 [Lloyd, Isaac E.; Clement, Parker W.] Univ Utah, Dept Pathol, Salt Lake City, UT 84112 USA.
   [Salzman, Karen L.] Univ Utah, Dept Radiol, Salt Lake City, UT 84132 USA.
   [Jensen, Randy L.] Univ Utah, Dept Neurosurg, Salt Lake City, UT 84132 USA.
   [Salama, Mohamed E.] Univ Utah, Dept Pathol, Salt Lake City, UT 84108 USA.
   [Salama, Mohamed E.] ARUP Labs, Salt Lake City, UT 84108 USA.
   [Palmer, Cheryl A.] Univ Utah, Dept Pathol, Huntsman Canc Inst, Salt Lake City, UT 84112 USA.
C3 Utah System of Higher Education; University of Utah; Utah System of
   Higher Education; University of Utah; Utah System of Higher Education;
   University of Utah; Utah System of Higher Education; University of Utah;
   Utah System of Higher Education; University of Utah; ARUP Laboratories;
   Utah System of Higher Education; University of Utah; Huntsman Cancer
   Institute
RP Lloyd, IE (corresponding author), Univ Utah, Dept Pathol, 15 North Med Dr East,Suite 1100, Salt Lake City, UT 84112 USA.
EM isaac.lloyd@hsc.utah.edu
RI Palmer, Cheryl A/H-4074-2011
OI Palmer, Cheryl/0000-0001-6088-9161
CR Ambinder RF, 2001, EUR J CANCER, V37, P1209, DOI 10.1016/S0959-8049(01)00123-X
   Bartoloni Giovanni, 2013, Cardiovasc Pathol, V22, pe5, DOI 10.1016/j.carpath.2012.08.002
   CamilleriBroet S, 1997, HUM PATHOL, V28, P367, DOI 10.1016/S0046-8177(97)90137-4
   Campo E, 2011, BLOOD, V117, P5019, DOI 10.1182/blood-2011-01-293050
   DONAHUE BR, 1995, CANCER, V76, P328, DOI 10.1002/1097-0142(19950715)76:2<328::AID-CNCR2820760225>3.0.CO;2-7
   Flinn Ian W., 1996, Current Opinion in Oncology, V8, P373, DOI 10.1097/00001622-199609000-00007
   Inaba Tohru, 2008, Lab Hematol, V14, P12, DOI 10.1532/LH96.08002
   Kasamon YL, 2005, HEMATOL ONCOL CLIN N, V19, P665, DOI 10.1016/j.hoc.2005.05.004
   MACMAHON EME, 1991, LANCET, V338, P969, DOI 10.1016/0140-6736(91)91837-K
   Palmeira C, 2012, CYTOM PART B-CLIN CY, V82B, P369, DOI [10.1002/cyto.b.21041, 10.1002/cyto.b.21038]
   Yanagisawa K, 2013, INTERNAL MED, V52, P955, DOI 10.2169/internalmedicine.52.9088
NR 11
TC 2
Z9 2
U1 0
U2 2
PU BMC
PI LONDON
PA CAMPUS, 4 CRINAN ST, LONDON N1 9XW, ENGLAND
EI 1746-1596
J9 DIAGN PATHOL
JI Diagn. Pathol.
PD SEP 2
PY 2015
VL 10
DI 10.1186/s13000-015-0387-9
PG 7
WC Pathology
WE Science Citation Index Expanded (SCI-EXPANDED)
SC Pathology
GA CQ1AC
UT WOS:000360328700002
PM 26328586
OA Green Published, gold
DA 2024-06-03
ER

PT J
AU Jalaeikhoo, H
   Yekaninejad, MS
   Hajizamani, S
   Rahim, F
   Ahmedzadesh, A
   Keyhani, M
   Hariri, BS
   Saki, N
AF Jalaeikhoo, Hasan
   Yekaninejad, Mir Saeed
   Hajizamani, Saeideh
   Rahim, Fakher
   Ahmedzadesh, Ahmed
   Keyhani, Manoutchehr
   Hariri, Behrooz Sadeghi
   Saki, Najmaldin
TI Treatment of Primary Central Nervous System Lymphoma with High-dose
   Methotrexate and Radiotherapy in HIV-negative Patients
SO ARCHIVES OF IRANIAN MEDICINE
LA English
DT Article
DE Central nervous system; lymphoma; methotrexate; radiotherapy
ID PRIMARY CNS LYMPHOMA; BRAIN IRRADIATION; CHEMOTHERAPY; SURVIVAL
AB Background: We assessed the outcome of high-dose methotrexate (HD-MTX) chemotherapy with or without radiotherapy (RT) in primary central nervous system lymphoma (PCNSL) patients.
   Methods: Fifty-one HIV-negative patients with an average age of 50.3 years were treated with chemotherapy regimen included 2500 mg/m(2) MTX with Leucovorin rescue and 1.4 mg/m(2) vincristine (day two), which was administered every other week for 6 weeks. Only the patients who were younger than 60 years received RT. All patients received two cycles of 3000 mg/m(2) cytarabine at the end of the treatment for two successive days.
   Results: Diffuse large B-cell lymphoma was the most common histologic subtype (90.2%), and twenty-six (51.0%) patients had multiple brain lesions. The median survival of patients who were younger than 60 years was 37 months. For patients who were older than 60 years, the median survival was 20 months. The median survival of men and women were 30 and 34 months, respectively. There was no significant difference in survival of patients in terms of age and sex. Overall, sixteen patients (31%) out of fifty-one patients died, five of them were older than 60 years and eleven were younger than 60 years. Twenty-five (49%) of all patients experienced relapse, and 10 (40%) of them died after rechemotherapy.
   Conclusions: The base of our chemotherapy regimen was HD-MTX as the regular doses of MTX cannot penetrate the blood brain barrier (BBB). Our results indicated that the combination of HD-MTX with RT may not influence the outcome of PCNSL; thus, RT cannot be the first line therapy.
C1 [Jalaeikhoo, Hasan] AJA Univ Med Sci, AJA Canc Res Ctr ACRC, Tehran, Iran.
   [Yekaninejad, Mir Saeed] Univ Tehran Med Sci, Sch Publ Hlth, Dept Epidemiol & Biostat, Tehran, Iran.
   [Hajizamani, Saeideh] Shiraz Univ Med Sci, Sch Paramed Sci, Sci & Technol Res Ctr, Diagnost Lab, Shiraz, Iran.
   [Rahim, Fakher] Ahvaz Jundishapur Univ Med Sci, Hearing Res Ctr, Hlth Res Inst, Ahvaz, Iran.
   [Ahmedzadesh, Ahmed; Saki, Najmaldin] Ahvaz Jundishapur Univ Med Sci, Res Ctr Thalassemia & Hemoglobinopathy, Hlth Res Inst, Ahvaz, Iran.
   [Keyhani, Manoutchehr] Univ Tehran Med Sci, Vali Asr Hosp, Hematol & Oncol Res Ctr, Tehran, Iran.
   [Hariri, Behrooz Sadeghi] Arad Hosp, Tehran, Iran.
C3 Tehran University of Medical Sciences; Shiraz University of Medical
   Science; Ahvaz Jundishapur University of Medical Sciences (AJUMS); Ahvaz
   Jundishapur University of Medical Sciences (AJUMS); Tehran University of
   Medical Sciences
RP Ahmedzadesh, A (corresponding author), Ahvaz Jundishapur Univ Med Sci, Res Ctr Thalassemia & Hemoglobinopathy, Hlth Res Inst, Ahvaz, Iran.
EM ahmad.ahmadzadeh@gmail.com
RI Rahim, Fakher/AAC-3905-2019; Yekaninejad, Mir Saeed/L-6752-2016;
   ahmadzadeh, A./M-4245-2017; Saki, Najmaldin/M-5515-2017
OI Rahim, Fakher/0000-0002-2857-4562; Yekaninejad, Mir
   Saeed/0000-0003-3648-5276; ahmadzadeh, A./0000-0002-2681-389X; Saki,
   Najmaldin/0000-0001-8494-5594
CR Abrey LE, 1998, J CLIN ONCOL, V16, P859, DOI 10.1200/JCO.1998.16.3.859
   Abrey LE, 2000, J CLIN ONCOL, V18, P3144, DOI 10.1200/JCO.2000.18.17.3144
   Batchelor T, 2003, J CLIN ONCOL, V21, P1044, DOI 10.1200/JCO.2003.03.036
   Bhagavathi S, 2008, ARCH PATHOL LAB MED, V132, P1830, DOI 10.1043/1543-2165-132.11.1830
   Calderoni A, 2002, J NEURO-ONCOL, V59, P227, DOI 10.1023/A:1019993018162
   Dahlborg S, 1995, CANCER J SCI AM, V2, P166
   DeAngelis L, 1999, P AN M AM SOC CLIN, V17, p140A
   del Rio MS, 2009, ONCOLOGIST, V14, P526, DOI 10.1634/theoncologist.2008-0236
   Ferreri AJM, 2000, ANN ONCOL, V11, P927, DOI 10.1023/A:1008376412784
   Ferreri AJM, 2009, LANCET, V374, P1512, DOI 10.1016/S0140-6736(09)61416-1
   Gavrilovic IT, 2006, J CLIN ONCOL, V24, P4570, DOI 10.1200/JCO.2006.06.6910
   GLASS J, 1994, J NEUROSURG, V81, P188, DOI 10.3171/jns.1994.81.2.0188
   Keihani M, 1999, TEHRAN U MED J, V57, p93 
   NEUWELT EA, 1991, J CLIN ONCOL, V9, P1580, DOI 10.1200/JCO.1991.9.9.1580
   Omuro A, 2011, J NEURO-ONCOL, V104, P323, DOI 10.1007/s11060-010-0497-x
   Sandor V, 1998, J CLIN ONCOL, V16, P3000, DOI 10.1200/JCO.1998.16.9.3000
   Villano JL, 2011, BRIT J CANCER, V105, P1414, DOI 10.1038/bjc.2011.357
   Zhu JJ, 2009, NEURO-ONCOLOGY, V11, P211, DOI 10.1215/15228517-2008-067
NR 18
TC 2
Z9 2
U1 0
U2 5
PU ACAD MEDICAL SCIENCES I R IRAN
PI TEHRAN
PA PO BOX 19395-5655, TEHRAN, 00000, IRAN
SN 1029-2977
EI 1735-3947
J9 ARCH IRAN MED
JI Arch. Iran. Med.
PD SEP
PY 2015
VL 18
IS 9
BP 577
EP 581
PG 5
WC Medicine, General & Internal
WE Science Citation Index Expanded (SCI-EXPANDED)
SC General & Internal Medicine
GA CR3II
UT WOS:000361225200004
PM 26317598
DA 2024-06-03
ER

PT J
AU Mazur, MD
   Ravindra, VM
   Alashari, M
   Raetz, E
   Poppe, MM
   Bollo, RJ
AF Mazur, Marcus D.
   Ravindra, Vijay M.
   Alashari, Mouied
   Raetz, Elizabeth
   Poppe, Matthew M.
   Bollo, Robert J.
TI Primary T cell central nervous system lymphoblastic lymphoma in a child:
   case report and literature review
SO CHILDS NERVOUS SYSTEM
LA English
DT Review
DE Primary CNS lymphoma; T cell lymphoblastic lymphoma; Pediatrics
ID PRIMARY-CNS-LYMPHOMA; COLLABORATIVE-GROUP; DESCRIPTIVE ANALYSIS;
   MALIGNANT-LYMPHOMA; BRAIN; EXPERIENCE; DIAGNOSIS; SURVIVAL; DISEASE
AB Primary central nervous system lymphoma (PCNSL) of T cell origin is rare in pediatric patients. We report a case of T cell PCNSL in a 12-year-old boy and review the literature to highlight the importance of brain biopsy to definitively establish the diagnosis when PCNSL is suspected.
   A 12-year-old boy presented with worsening left-sided weakness, nausea, vomiting, headache, blurred vision, and diplopia. Magnetic resonance imaging revealed right parietal gyral thickening with faint meningeal contrast enhancement. No clear diagnosis was identified after serum testing, cerebrospinal fluid analysis, and cerebral angiography. To establish the diagnosis definitively, a right craniotomy and open, frameless stereotactic biopsy were performed, which yielded the diagnosis of lymphoblastic T cell lymphoma.
   PCNSL of T cell origin in children remains poorly studied, with only 18 detailed cases reported over the last three decades, including this case. Establishing a definitive diagnosis of PCNSL is challenging, and a brain biopsy is often required to obtain enough tissue for pathological analysis. Increasing awareness and identification of children diagnosed with T cell PCNSL is needed to better understand the molecular biology of this disease and develop more standardized treatment regimens.
C1 [Mazur, Marcus D.; Ravindra, Vijay M.; Bollo, Robert J.] Univ Utah, Primary Childrens Hosp, Div Pediat Neurosurg, Dept Neurosurg, Salt Lake City, UT 84113 USA.
   [Alashari, Mouied] Univ Utah, Dept Pathol, Salt Lake City, UT 84113 USA.
   [Raetz, Elizabeth] Univ Utah, Primary Childrens Hosp, Div Pediat Hematol Oncol, Salt Lake City, UT 84113 USA.
   [Poppe, Matthew M.] Univ Utah, Dept Radiat Oncol, Salt Lake City, UT 84113 USA.
C3 Utah System of Higher Education; University of Utah; Utah System of
   Higher Education; University of Utah; Utah System of Higher Education;
   University of Utah; Utah System of Higher Education; University of Utah
RP Bollo, RJ (corresponding author), Univ Utah, Primary Childrens Hosp, Div Pediat Neurosurg, Dept Neurosurg, 100 North Mario Capecchi Dr,Suite 1475, Salt Lake City, UT 84113 USA.
EM robert.bollo@hsc.utah.edu
CR Abdulkader I, 1999, HUM PATHOL, V30, P978, DOI 10.1016/S0046-8177(99)90253-8
   Abla O, 2006, PEDIATR BLOOD CANCER, V47, P880, DOI 10.1002/pbc.20736
   Abla O, 2011, CLIN CANCER RES, V17, P346, DOI 10.1158/1078-0432.CCR-10-1161
   Abrey LE, 2006, J CLIN ONCOL, V24, P5711, DOI 10.1200/JCO.2006.08.2941
   Al-Ghamdi H, 2000, PEDIATR HEMAT ONCOL, V17, P341, DOI 10.1080/088800100276343
   BALMACEDA C, 1995, ANN NEUROL, V38, P202, DOI 10.1002/ana.410380212
   Bassuk AG, 2004, PEDIATR NEUROL, V30, P129, DOI 10.1016/S0887-8994(03)00414-4
   Bataille B, 2000, J NEUROSURG, V92, P261, DOI 10.3171/jns.2000.92.2.0261
   Behin A, 2003, LANCET, V361, P323, DOI 10.1016/S0140-6736(03)12328-8
   BOGDAHN U, 1986, ACTA NEUROL SCAND, V73, P602, DOI 10.1111/j.1600-0404.1986.tb04607.x
   Buxton N, 1998, PEDIATR NEUROSURG, V29, P250, DOI 10.1159/000028731
   Choi JS, 2003, AM J SURG PATHOL, V27, P919, DOI 10.1097/00000478-200307000-00007
   Cortelazzo S, 2011, CRIT REV ONCOL HEMAT, V79, P330, DOI 10.1016/j.critrevonc.2010.12.003
   Dulai MS, 2008, ACTA NEUROPATHOL, V115, P345, DOI 10.1007/s00401-007-0338-y
   Ferreri AJM, 2003, J CLIN ONCOL, V21, P266, DOI 10.1200/JCO.2003.09.139
   Ferreri AJM, 2002, NEUROLOGY, V58, P1513, DOI 10.1212/WNL.58.10.1513
   George DH, 2003, AM J SURG PATHOL, V27, P487, DOI 10.1097/00000478-200304000-00008
   Goodyer M, 2013, BRIT J HAEMATOL, V163, P133, DOI 10.1111/bjh.12454
   Gualco G, 2010, FETAL PEDIATR PATHOL, V29, P224, DOI 10.3109/15513811003786327
   Hayabuchi N, 1999, INT J RADIAT ONCOL, V44, P265, DOI 10.1016/S0360-3016(98)00564-1
   Jaffe ES, 2001, Pathology and Genetics of Tumours of Haematopoietic and Lymphoid Tissues, P189
   Johnson BA, 1997, AM J NEURORADIOL, V18, P563
   Kadan-Lottick NS, 2002, CANCER, V95, P193, DOI 10.1002/cncr.10643
   Kiewe P, 2010, NEURO-ONCOLOGY, V12, P409, DOI 10.1093/neuonc/nop053
   Kim EY, 2005, ACTA RADIOL, V46, P187, DOI 10.1080/02841850510022714
   Koeller KK, 1997, RADIOGRAPHICS, V17, P1497, DOI 10.1148/radiographics.17.6.9397461
   Korfel A, 2005, BRIT J HAEMATOL, V128, P177, DOI 10.1111/j.1365-2141.2004.05284.x
   Lai R, 2002, NEUROLOGY, V59, P1557, DOI 10.1212/01.WNL.0000034256.20173.EA
   Levin N, 2008, J NEURO-ONCOL, V90, P77, DOI 10.1007/s11060-008-9633-2
   Lueth M, 2012, J PEDIAT HEMATOL ONC, V34, pE66, DOI 10.1097/MPH.0b013e318219f95e
   MILLER DC, 1994, CANCER-AM CANCER SOC, V74, P1383, DOI 10.1002/1097-0142(19940815)74:4<1383::AID-CNCR2820740432>3.0.CO;2-1
   Ng H K, 1988, Br J Neurosurg, V2, P523, DOI 10.3109/02688698809029609
   ONEILL BP, 1987, NEUROLOGY, V37, P1160, DOI 10.1212/WNL.37.7.1160
   Shah AC, 2010, PEDIATR BLOOD CANCER, V55, P1227, DOI 10.1002/pbc.22752
   Shenkier TN, 2005, J CLIN ONCOL, V23, P2233, DOI 10.1200/JCO.2005.07.109
   Soussain C, 2009, CURR OPIN ONCOL, V21, P550, DOI 10.1097/CCO.0b013e3283310eb3
   Taylor JW, 2013, NEUROLOGY, V81, P1690, DOI 10.1212/01.wnl.0000435302.02895.f3
   Uetsuka S, 1999, CHILD NERV SYST, V15, P486, DOI 10.1007/s003810050445
NR 38
TC 2
Z9 3
U1 0
U2 6
PU SPRINGER
PI NEW YORK
PA 233 SPRING ST, NEW YORK, NY 10013 USA
SN 0256-7040
EI 1433-0350
J9 CHILD NERV SYST
JI Childs Nerv. Syst.
PD JUN
PY 2015
VL 31
IS 6
BP 977
EP 984
DI 10.1007/s00381-015-2633-6
PG 8
WC Clinical Neurology; Pediatrics; Surgery
WE Science Citation Index Expanded (SCI-EXPANDED)
SC Neurosciences & Neurology; Pediatrics; Surgery
GA CJ0ZR
UT WOS:000355211000023
PM 25681952
DA 2024-06-03
ER

PT J
AU Dzoljic, E
   Stosic-Opincal, T
   Skender-Gazibara, M
   Terzic, T
   Mihaljevic, B
   Milivojevic, G
   Kostic, V
AF Dzoljic, Eleonora
   Stosic-Opincal, Tatjana
   Skender-Gazibara, Milica
   Terzic, Tatjana
   Mihaljevic, Biljana
   Milivojevic, Goran
   Kostic, Vladimir
TI Primary Lymphoma of the Brain in a Young Man Whose Brother Died of
   Hemophagocytic Lymphohistiocytosis: Case Report
SO SRPSKI ARHIV ZA CELOKUPNO LEKARSTVO
LA English
DT Article
DE primary aggressive diffuse large B-cell CNS lymphoma; hemophagocytic
   lymphohistiocytosis; perforin mutation
ID B-CELL LYMPHOMA; NERVOUS-SYSTEM LYMPHOMA; PRIMARY CNS LYMPHOMA;
   GENE-EXPRESSION; CHEMOTHERAPY; THERAPY
AB Introduction We represent the unique occurrence of primary central nervous system lymphoma (PCNSL) in a patient whose brother died of genetically confirmed hemophagocytic lymphohistiocytosis (HLH).
   Case Outline We report a case of a 25-year-old male patient with primary aggressive diffuse large B-cell lymphoma affecting the brain and PCNSL. Despite one year of medical treatment outcome was lethal. However, our patient had a relatively longer survival compared to median survival time for PCNSL. Additionally, he had two older brothers who died at the age of about 11 years. One died of fulminate malignancy, shortly after pediatric admission, before the diagnosis could be established. The other one died from genetically confirmed (perforin mutation/PRF1) HLH. Our patient was heterozygous carrier of perforin mutation representing the genetic marker for HLH. Our patient's father was the carrier of the same mutation but had no symptoms of any disease.
   Conclusion This case points at the presence of HLH and diffuse large B-cell PCNSL in brothers. Extensive assessment of patients with probable PCNSL and familial HLH is necessary, including genetic analysis for HLH.
C1 [Dzoljic, Eleonora; Stosic-Opincal, Tatjana; Mihaljevic, Biljana; Milivojevic, Goran; Kostic, Vladimir] Univ Belgrade, Sch Med, Belgrade, Serbia.
   [Dzoljic, Eleonora; Kostic, Vladimir] Clin Ctr Serbia, Neurol Clin, Belgrade 11000, Serbia.
   [Stosic-Opincal, Tatjana] Clin Ctr Serbia, MR Ctr, Belgrade 11000, Serbia.
   [Skender-Gazibara, Milica; Terzic, Tatjana] Univ Belgrade, Inst Pathol, Sch Med, Belgrade, Serbia.
   [Mihaljevic, Biljana; Milivojevic, Goran] Clin Ctr Serbia, Clin Hematol, Belgrade 11000, Serbia.
C3 University of Belgrade; Clinical Centre of Serbia; Clinical Centre of
   Serbia; University of Belgrade; Clinical Centre of Serbia
RP Dzoljic, E (corresponding author), Clin Ctr Serbia, Neurol Clin, Dr Subotica 6, Belgrade 11000, Serbia.
EM dr.elidz@gmail.com
RI Kostić, Vladimir S/Q-6998-2018; Dzoljic, Eleonora/HLH-0635-2023
OI Terzic, Tatjana/0000-0001-5868-0422; Skender-Gazibara,
   Milica/0000-0001-7538-2742
FU Ministry of Education, Science and Technological Development of the
   Republic of Serbia [175090]
FX This work was supported by the Ministry of Education, Science and
   Technological Development of the Republic of Serbia, through the
   Contract No. 175090 (2011-2014). Additionally, I would like to thank Dr
   Ivan Grbatinia for significant contribution he has given to this
   manuscript.
CR Aggarwal D, 2010, INDIAN J HEMATOL BLO, V26, P74, DOI 10.1007/s12288-010-0031-5
   Altaf Sadaf, 2012, J Med Case Rep, V6, P141, DOI 10.1186/1752-1947-6-141
   Balwierz Walentyna, 2010, Przegl Lek, V67, P436
   Baraniskin A, 2012, BRIT J HAEMATOL, V156, P421, DOI 10.1111/j.1365-2141.2011.08928.x
   Blum KA, 2004, BLOOD, V104, P3009, DOI 10.1182/blood-2004-02-0405
   Cwiklinska Magdalena, 2010, Przegl Lek, V67, P430
   Deckert M, 2011, LEUKEMIA, V25, P1797, DOI 10.1038/leu.2011.169
   Deckert M., 2007, WHO Classification of Tumours of the Central Nervous System, Vfourth, P188
   Ferreri AJM, 2012, BEST PRACT RES CL HA, V25, P119, DOI 10.1016/j.beha.2011.12.001
   Fisman DN, 2000, EMERG INFECT DIS, V6, P601, DOI 10.3201/eid0606.000608
   Gallop-Evans E, 2012, CLIN ONCOL-UK, V24, P329, DOI 10.1016/j.clon.2012.02.009
   Hill QA, 2006, BLOOD REV, V20, P319, DOI 10.1016/j.blre.2006.02.001
   Kim Jeong Eun, 2012, Korean J Hematol, V47, P60, DOI 10.5045/kjh.2012.47.1.60
   Kridel R, 2011, LANCET ONCOL, V12, P1258, DOI 10.1016/S1470-2045(11)70140-1
   Kwong YL, 2009, ANN HEMATOL, V88, P193, DOI 10.1007/s00277-008-0645-y
   Lai R, 2002, NEUROLOGY, V59, P1557, DOI 10.1212/01.WNL.0000034256.20173.EA
   Maeshima AM, 2012, CANCER SCI, V103, P1898, DOI 10.1111/j.1349-7006.2012.02382.x
   Min Min, 2012, Zhonghua Zhong Liu Za Zhi, V34, P110, DOI 10.3760/cma.j.issn.0253-3766.2012.02.007
   Montesinos-Rongen M, 2008, LEUKEMIA, V22, P400, DOI 10.1038/sj.leu.2405019
   Montesinos-Rongen M, 2009, BLOOD, V113
   Motomura K, 2011, LEUKEMIA LYMPHOMA, V52, P2069, DOI 10.3109/10428194.2011.596967
   Nakamura S, 2007, HAEMATOLOGICA, V92, P434, DOI 10.3324/haematol.11372
   Nastoupil LJ, 2012, ONCOLOGY-NY, V26, P488
   Rubenstein JL, 2006, BLOOD, V107, P3716, DOI 10.1182/blood-2005-03-0897
   Trapani JA, 2013, ONCOIMMUNOLOGY, V2, DOI 10.4161/onci.24185
   Zhang K, 2013, GENEREVIEWS
NR 26
TC 2
Z9 2
U1 0
U2 0
PU SRPSKO LEKARSKO DRUSTVO
PI BEOGRAD
PA UREDNISTVO CASOPISA SRPSKI ARHIV, UL DZORDZA VASINGTONA 19, BEOGRAD,
   11000, SERBIA
SN 0370-8179
J9 SRP ARK CELOK LEK
JI Srp. Ark. Celok. Lek.
PD JAN-FEB
PY 2015
VL 143
IS 1-2
BP 63
EP 67
DI 10.2298/SARH1502063D
PG 5
WC Medicine, General & Internal
WE Science Citation Index Expanded (SCI-EXPANDED)
SC General & Internal Medicine
GA CD2SI
UT WOS:000350928900010
PM 25845254
OA Green Published, gold, Green Submitted
DA 2024-06-03
ER

PT J
AU Xu, GX
   Yang, M
   Tong, HY
   Mao, LP
   Jin, J
AF Xu, Gaixiang
   Yang, Min
   Tong, Hongyan
   Mao, Liping
   Jin, Jie
TI High-dose methotrexate plus temozolomide as a salvage treatment in
   metastatic central nervous system Lymphoma: two cases report and review
   of literature
SO INTERNATIONAL JOURNAL OF CLINICAL AND EXPERIMENTAL MEDICINE
LA English
DT Review
DE Temozolomide; metastatic central nervous system Lymphoma; methotrexate
ID RADIOTHERAPY; CANCER
AB Temozolomide (TMZ), an alkylating agent, is widely used for treating high-grade gliomas and has emerged as a treatment option for primary central nervous system lymphoma (PCNSL) because of its good penetration of the blood-brain barrier (BBB) and mild toxicity profile. To our knowledge, the role of temozolomide in the treatment of lymphoma was confined to PCNSL and its role in lymphoma central infiltration has not been reported yet. We describe our experience using a combination of high-dose methotrexate and temozolomide (MT) in two metastatic central nervous system Lymphoma (CNSL). As far as we know, this is the first case report about temozolomide in metastatic CNSL patients and no study to date has incorporated investigation of the biology of metastatic CNSL into the treatment protocol. Temozolomide may represent a promising new drug for the treatment of metastatic CNSL.
C1 [Xu, Gaixiang; Yang, Min; Tong, Hongyan; Mao, Liping; Jin, Jie] Zhejiang Univ Hangzhou, Coll Med, Affiliated Hosp 1, Dept Hematol, Hangzhou, Zhejiang, Peoples R China.
C3 Zhejiang University
RP Xu, GX (corresponding author), Zhejiang Univ Hangzhou, Coll Med, Affiliated Hosp 1, Dept Hematol, Qinchun Rd 79, Hangzhou, Zhejiang, Peoples R China.
EM 13777472353@163.com
RI Liu, Jiahe/JPL-6372-2023
FU Zhejiang Provincial Education Department [Y201224159]; National Natural
   Science Fundation of China [81101792]; Science Research Fundation of
   Chinese traditional medicine of Zhejiang Province [2011ZB064]
FX The work was supported by Zhejiang Provincial Education Department
   (Grant # Y201224159), National Natural Science Fundation of China (Grant
   # 81101792) and Science Research Fundation of Chinese traditional
   medicine of Zhejiang Province (Grant # 2011ZB064).
CR Gavrilovic IT, 2006, J CLIN ONCOL, V24, P4570, DOI 10.1200/JCO.2006.06.6910
   Makino K, 2012, J NEURO-ONCOL, V106, P155, DOI 10.1007/s11060-011-0652-z
   Mrugala MM, 2010, DRUG TODAY, V46, P833, DOI 10.1358/dot.2010.46.11.1549024
   Omuro Antonio M P, 2006, Neurosurg Focus, V21, pE12
   Poortmans PMP, 2003, J CLIN ONCOL, V21, P4483, DOI 10.1200/JCO.2003.03.108
   Pulczynski EJ, 2015, HAEMATOLOGICA, V100, P534, DOI 10.3324/haematol.2014.108472
   Stupp R, 2005, NEW ENGL J MED, V352, P987, DOI 10.1056/NEJMoa043330
   Wang XX, 2014, LEUKEMIA LYMPHOMA, V55, P2497, DOI 10.3109/10428194.2014.889823
   Wick W, 2009, NEURO-ONCOLOGY, V11, P69, DOI 10.1215/15228517-2008-078
NR 9
TC 2
Z9 3
U1 0
U2 3
PU E-CENTURY PUBLISHING CORP
PI MADISON
PA 40 WHITE OAKS LN, MADISON, WI 53711 USA
SN 1940-5901
J9 INT J CLIN EXP MED
JI Int. J. Clin. Exp. Med.
PY 2015
VL 8
IS 5
BP 8222
EP 8225
PG 4
WC Medicine, Research & Experimental
WE Science Citation Index Expanded (SCI-EXPANDED)
SC Research & Experimental Medicine
GA CO6UV
UT WOS:000359293200198
PM 26221398
DA 2024-06-03
ER

PT J
AU Shibamoto, Y
   Sumi, M
   Onodera, S
   Matsushita, H
   Sugie, C
   Tamaki, Y
   Onishi, H
   Abe, E
   Koizumi, M
   Miyawaki, D
   Kubota, S
   Ogo, E
   Nomiya, T
   Takemoto, M
   Harada, H
   Takahashi, I
   Ohmori, Y
   Ishibashi, N
   Tokumaru, S
   Suzuki, K
AF Shibamoto, Yuta
   Sumi, Minako
   Onodera, Shunsuke
   Matsushita, Haruo
   Sugie, Chikao
   Tamaki, Yukihisa
   Onishi, Hiroshi
   Abe, Eisuke
   Koizumi, Masahiko
   Miyawaki, Daisuke
   Kubota, Seiji
   Ogo, Etsuyo
   Nomiya, Takuma
   Takemoto, Mitsuhiro
   Harada, Hideyuki
   Takahashi, Ippei
   Ohmori, Yoshio
   Ishibashi, Naoya
   Tokumaru, Sunao
   Suzuki, Kazunori
TI Primary CNS lymphoma treated with radiotherapy in Japan: a survey of
   patients treated in 2005-2009 and a comparison with those treated in
   1985-2004
SO INTERNATIONAL JOURNAL OF CLINICAL ONCOLOGY
LA English
DT Article
DE Lymphoma; Primary CNS lymphoma; Radiotherapy; Chemotherapy; Soluble
   interleukin-2 receptor
ID NERVOUS-SYSTEM LYMPHOMA; HIGH-DOSE METHOTREXATE; RADIATION;
   CHEMOTHERAPY; SURVIVAL
AB The aim of our study was to analyze changes over time in the characteristics, treatment, and outcome of patients with primary central nervous system lymphoma (PCNSL).
   Data on 315 patients with histologically proven PCNSL undergoing radiotherapy between 2005 and 2009 were collected from 20 Japanese institutions using a questionnaire. These data were then compared with data on 273 patients treated during the period 1995-2004 and those on 466 patients treated during the period 1985-1994.
   In terms of patient and tumor characteristics, we found a significant increase in mean patient age in the 2005-2009 period compared to the 1985-2004 period (63 vs. 58-59 years, respectively) and in the percentage of patients with better performance status (PS) during the 2005-2009 period compared with the 1995-2004 period (World Health Organization PS 0-2: 73 vs. 65 %, respectively). Regarding treatment, relative to the 1995-2004 period, significant changes in the 2005-2009 period were (1) decreased rate of attempting tumor resection (23 vs. 44 %); (2) increased use of chemotherapy (78 vs. 68 %), and (3) increased use of methotrexate (MTX)-containing regimens (84 vs. 53 %). The 5-year overall survival rates were 15.3, 30.1, and 36.5 % for patients seen during the 1985-1994, 1995-2004, and 2005-2009 periods, respectively, but relapse-free survival did not improve between the 1995-2004 and 2005-2009 periods (26.7 vs. 25.7 % at 5 years, respectively). Patients receiving MTX-containing chemotherapy had 5-year survival rates of 19, 50, and 44 % during these three periods, respectively.
   Although patient backgrounds differed among the study periods, recent trends were a high patient age, better PS, avoidance of extensive tumor resection, more frequent use of chemotherapy, and improved survival. The recent improvement in survival may be due to improvements in second-line treatment and supportive care.
C1 [Shibamoto, Yuta; Sugie, Chikao] Nagoya City Univ, Grad Sch Med Sci, Dept Radiol, Nagoya, Aichi 4678601, Japan.
   [Sumi, Minako] Natl Canc Ctr, Dept Radiat Oncol, Tokyo 104, Japan.
   [Onodera, Shunsuke] Hokkaido Univ, Dept Radiat Med, Sapporo, Hokkaido, Japan.
   [Matsushita, Haruo] Miyagi Canc Ctr, Dept Radiat Oncol, Natori, Miyagi 9811293, Japan.
   [Tamaki, Yukihisa] Dokkyo Med Univ, Dept Radiol, Mibu, Tochigi, Japan.
   [Onishi, Hiroshi] Univ Yamanashi, Dept Radiol, Kofu, Yamanashi, Japan.
   [Abe, Eisuke] Niigata Univ, Dept Radiat Oncol, Niigata, Japan.
   [Koizumi, Masahiko] Osaka Univ, Dept Med Phys & Engn, Suita, Osaka, Japan.
   [Miyawaki, Daisuke] Kobe Univ, Dept Radiol, Kobe, Hyogo 657, Japan.
   [Kubota, Seiji] Nagoya Univ, Dept Radiol, Nagoya, Aichi 4648601, Japan.
   [Ogo, Etsuyo] Kurume Univ, Dept Radiol, Kurume, Fukuoka 830, Japan.
   [Nomiya, Takuma] Yamagata Univ, Dept Radiat Oncol, Yamagata 990, Japan.
   [Takemoto, Mitsuhiro] Okayama Univ, Dept Radiol, Okayama 7008530, Japan.
   [Harada, Hideyuki] Shizuoka Canc Ctr, Div Radiat Oncol, Shizuoka, Japan.
   [Takahashi, Ippei] Hiroshima Univ, Dept Radiat Oncol, Hiroshima, Japan.
   [Ohmori, Yoshio] Jichi Med Univ, Saitama Med Ctr, Dept Radiol, Saitama, Japan.
   [Ishibashi, Naoya] Nihon Univ, Sch Med, Dept Radiol, Tokyo, Japan.
   [Tokumaru, Sunao] Saga Univ, Dept Heavy Particle Therapy & Radiat Oncol, Saga 840, Japan.
   [Suzuki, Kazunori] Hamamatsu Univ Sch Med, Dept Radiol, Hamamatsu, Shizuoka 4313192, Japan.
C3 Nagoya City University; National Cancer Center - Japan; Hokkaido
   University; Miyagi Cancer Center; Dokkyo Medical University; University
   of Yamanashi; Niigata University; Osaka University; Kobe University;
   Nagoya University; Kurume University; Yamagata University; Okayama
   University; Shizuoka Cancer Center; Hiroshima University; Jichi Medical
   University; Nihon University; Saga University; Hamamatsu University
   School of Medicine
RP Shibamoto, Y (corresponding author), Nagoya City Univ, Grad Sch Med Sci, Dept Radiol, 1 Kawasumi,Mizuho Cho, Nagoya, Aichi 4678601, Japan.
EM yshiba@med.nagoya-cu.ac.jp
RI nomiya, takuma/JJD-0667-2023
FU Japanese Ministry of Education, Culture, Sports, Science and Technology
FX This work was supported in part by a research grant from the Japanese
   Ministry of Education, Culture, Sports, Science and Technology. The
   authors wish to thank Drs. Toshinori Soejima, Shoichi Fukuda, Shiho
   Ayakawa, Masayuki Araya, Hiroaki Suefuji, Yuzuru Suzuki, Hidehiro Eto,
   Yuko Watanabe, Mutsuyuki Hattori, and Yoshimi Horikawa for their help in
   collecting data.
CR Abrey LE, 2006, J CLIN ONCOL, V24, P5711, DOI 10.1200/JCO.2006.08.2941
   Batchelor T, 2006, J CLIN ONCOL, V24, P1281, DOI 10.1200/JCO.2005.04.8819
   Bessell EM, 2007, EUR J CANCER, V43, P1141, DOI 10.1016/j.ejca.2006.12.011
   Blay JY, 1998, J CLIN ONCOL, V16, P864, DOI 10.1200/JCO.1998.16.3.864
   Corry J, 1998, INT J RADIAT ONCOL, V41, P615, DOI 10.1016/S0360-3016(97)00571-3
   DeAngelis LM, 2003, J CLIN ONCOL, V21, P4471, DOI 10.1200/JCO.2003.08.900
   Ferreri AJM, 2003, J CLIN ONCOL, V21, P266, DOI 10.1200/JCO.2003.09.139
   Ferreri AJM, 2012, BEST PRACT RES CL HA, V25, P119, DOI 10.1016/j.beha.2011.12.001
   Gerard LM, 2011, LEUKEMIA LYMPHOMA, V52, P1882, DOI 10.3109/10428194.2011.584004
   Gerstner ER, 2008, NEUROLOGY, V70, P401, DOI 10.1212/01.wnl.0000300671.37279.0e
   Goto N, 2012, ANN HEMATOL, V91, P705, DOI 10.1007/s00277-011-1363-4
   Hayabuchi N, 1999, INT J RADIAT ONCOL, V44, P265, DOI 10.1016/S0360-3016(98)00564-1
   Katsuya H, 2012, J CLIN ONCOL, V30, P1635, DOI 10.1200/JCO.2011.38.2101
   Kawamura Toshiki, 2006, Radiat Med, V24, P9, DOI 10.1007/BF02489983
   Murakami S, 2004, FRONT BIOSCI-LANDMRK, V9, P3085, DOI 10.2741/1461
   Poortmans PMP, 2003, J CLIN ONCOL, V21, P4483, DOI 10.1200/JCO.2003.03.108
   Roth P, 2012, EXPERT REV ANTICANC, V12, P623, DOI [10.1586/ERA.12.36, 10.1586/era.12.36]
   Schultz CJ, 2010, INT J RADIAT ONCOL, V76, P666, DOI 10.1016/j.ijrobp.2009.10.011
   Shibamoto Y, 2005, INT J RADIAT ONCOL, V62, P809, DOI 10.1016/j.ijrobp.2004.12.043
   Shibamoto Y, 2003, CANCER-AM CANCER SOC, V97, P128, DOI 10.1002/cncr.11035
   Shibamoto Y, 2004, J CANCER RES CLIN, V130, P351, DOI 10.1007/s00432-004-0547-x
   SHIBAMOTO Y, 1990, CANCER-AM CANCER SOC, V65, P1907, DOI 10.1002/1097-0142(19900501)65:9<1907::AID-CNCR2820650906>3.0.CO;2-L
   Shibamoto Y, 2008, NEURO-ONCOLOGY, V10, P560, DOI 10.1215/15228517-2008-028
   Thiel E, 2010, LANCET ONCOL, V11, P1036, DOI 10.1016/S1470-2045(10)70229-1
   Welch MR, 2012, NEURO-ONCOLOGY, V14, P1304, DOI 10.1093/neuonc/nos207
   Weller M, 2012, NEURO-ONCOLOGY, V14, P1481, DOI 10.1093/neuonc/nos159
   Witkowska AM, 2005, MEDIAT INFLAMM, P121, DOI 10.1155/MI.2005.121
NR 27
TC 2
Z9 2
U1 0
U2 3
PU SPRINGER JAPAN KK
PI TOKYO
PA SHIROYAMA TRUST TOWER 5F, 4-3-1 TORANOMON, MINATO-KU, TOKYO, 105-6005,
   JAPAN
SN 1341-9625
EI 1437-7772
J9 INT J CLIN ONCOL
JI Int. J. Clin. Oncol.
PD OCT
PY 2014
VL 19
IS 5
BP 963
EP 971
DI 10.1007/s10147-013-0644-4
PG 9
WC Oncology
WE Science Citation Index Expanded (SCI-EXPANDED)
SC Oncology
GA AR9IO
UT WOS:000343887400026
PM 24297187
DA 2024-06-03
ER

PT J
AU Cho, J
   Kim, J
   Ryu, HJ
   Roh, HG
   Chung, HW
   Koh, YC
   Lee, MH
   Ko, YH
   Kim, SY
AF Cho, Joon
   Kim, Jihye
   Ryu, Hui Jin
   Roh, Hong Gee
   Chung, Hyun Woo
   Koh, Young-Cho
   Lee, Mark Hong
   Ko, Yoon-Ho
   Kim, Sung-Yong
TI Pilot study of gamma-knife surgery-incorporated systemic chemotherapy
   omitting whole brain radiotherapy for the treatment of elderly primary
   central nervous system lymphoma patients with poor prognostic scores
SO MEDICAL ONCOLOGY
LA English
DT Article
DE Primary CNS lymphoma; Gamma-knife surgery; Chemotherapy;
   Neuropsychological test
ID PRIMARY CNS LYMPHOMA; KETTERING CANCER CENTER; HIGH-DOSE CHEMOTHERAPY;
   RETROSPECTIVE ANALYSIS; INTRAOCULAR LYMPHOMA; CELL TRANSPLANTATION;
   COGNITIVE FUNCTIONS; 1ST-LINE TREATMENT; EXPERIENCE; SURVIVAL
AB Systemic chemotherapy followed by whole brain radiotherapy (WBRT) is a widely used treatment strategy for patients with primary central nervous system lymphoma (PCNSL). However, the outcome of this treatment strategy in elderly patients, particularly with a poor prognostic score, was disappointing compared with younger patients, and the deterioration of cognitive function after WBRT is more problematic in these patients. To avoid this debilitating complication of WBRT and increase treatment efficacy in elderly patients, we designed systemic chemotherapy that incorporated interim gamma-knife surgery (GKS) treatment for elderly PCNSL patients (age >= 65 years), omitting WBRT in this pilot trial. A total of four elderly patients with a poor prognostic score based on an International Extranodal Lymphoma Study Group were enrolled in this pilot clinical trial. All study patients acquired complete response and showed stable or improved neuropsychological function during the disease-free state. The median progression-free survival was 9.5 months (range 8.6-22.5 months), and the median overall survival was 15.8 months (range 13.3-25.1 months), which were likely to be similar to those of the chemotherapy followed by WBRT for those patients. This pilot study demonstrated that GKS-incorporated systemic chemotherapy can obtain complete response with high probability and considerably long survival, which suggests that this treatment strategy is efficient and neuropsychologically safe for elderly PCNSL patients with a poor prognostic score.
C1 [Cho, Joon; Koh, Young-Cho] Konkuk Univ, Sch Med, Dept Neurosurg, Seoul 143729, South Korea.
   [Kim, Jihye; Lee, Mark Hong; Kim, Sung-Yong] Konkuk Univ, Sch Med, Dept Hematol Oncol, Seoul 143729, South Korea.
   [Ryu, Hui Jin] Konkuk Univ, Sch Med, Dept Neurol, Seoul 143729, South Korea.
   [Roh, Hong Gee] Konkuk Univ, Sch Med, Dept Radiol, Seoul 143729, South Korea.
   [Chung, Hyun Woo] Konkuk Univ, Sch Med, Dept Nucl Med, Seoul 143729, South Korea.
   [Ko, Yoon-Ho] Catholic Univ Korea, Uijeongbu St Marys Hosp, Dept Oncol, Seoul, South Korea.
C3 Konkuk University; Konkuk University Medical Center; Konkuk University;
   Konkuk University Medical Center; Konkuk University; Konkuk University
   Medical Center; Konkuk University; Konkuk University Medical Center;
   Konkuk University; Konkuk University Medical Center; Catholic University
   of Korea
RP Kim, SY (corresponding author), Konkuk Univ, Sch Med, Dept Hematol Oncol, 4-12 Hwayang Dong, Seoul 143729, South Korea.
EM sykim@kuh.ac.kr
RI Chung, Hyun Woo/V-8612-2019
FU Konkuk University
FX This work was supported by Konkuk University.
CR Abrey LE, 2006, J CLIN ONCOL, V24, P5711, DOI 10.1200/JCO.2006.08.2941
   Abrey LE, 2005, J CLIN ONCOL, V23, P5034, DOI 10.1200/JCO.2005.13.524
   Abrey LE, 1998, J CLIN ONCOL, V16, P859, DOI 10.1200/JCO.1998.16.3.859
   Correa DD, 2007, ANN ONCOL, V18, P1145, DOI 10.1093/annonc/mdl464
   Correa DD, 2004, NEUROLOGY, V62, P548, DOI 10.1212/01.WNL.0000109673.75316.D8
   DeAngelis LM, 2002, J CLIN ONCOL, V20, P4643, DOI 10.1200/JCO.2002.11.013
   Ferreri AJM, 2003, J CLIN ONCOL, V21, P266, DOI 10.1200/JCO.2003.09.139
   Gavrilovic IT, 2006, J CLIN ONCOL, V24, P4570, DOI 10.1200/JCO.2006.06.6910
   Illerhaus G, 2007, HAEMATOLOGICA, V93, P147, DOI 10.3324/haematol.11771
   Illerhaus G, 2006, J CLIN ONCOL, V24, P3865, DOI 10.1200/JCO.2006.06.2117
   Kenai H, 2006, J NEUROSURG, V105, P133, DOI 10.3171/sup.2006.105.7.133
   Matsumoto Y, 2007, INT J HEMATOL, V85, P333, DOI 10.1532/IJH97.06205
   Ney DE, 2010, CANCER-AM CANCER SOC, V116, P4605, DOI 10.1002/cncr.25363
   Omuro AMP, 2005, ARCH NEUROL-CHICAGO, V62, P1595, DOI 10.1001/archneur.62.10.1595
   Roth P, 2012, NEUROLOGY, V79, P890, DOI 10.1212/WNL.0b013e318266fcb2
   Sandor V, 1998, J CLIN ONCOL, V16, P3000, DOI 10.1200/JCO.1998.16.9.3000
   Schuurmans M, 2010, BRIT J HAEMATOL, V151, P179, DOI 10.1111/j.1365-2141.2010.08328.x
   Soussain C, 2012, HAEMATOL-HEMATOL J, V97, P1751, DOI 10.3324/haematol.2011.060434
   Villano JL, 2011, BRIT J CANCER, V105, P1414, DOI 10.1038/bjc.2011.357
   Welch MR, 2012, NEURO-ONCOLOGY, V14, P1304, DOI 10.1093/neuonc/nos207
   Xie H, 2013, ANTICANCER RES, V33, P3251
NR 21
TC 2
Z9 2
U1 0
U2 2
PU HUMANA PRESS INC
PI TOTOWA
PA 999 RIVERVIEW DRIVE SUITE 208, TOTOWA, NJ 07512 USA
SN 1357-0560
EI 1559-131X
J9 MED ONCOL
JI Med. Oncol.
PD MAR
PY 2014
VL 31
IS 3
AR 863
DI 10.1007/s12032-014-0863-1
PG 7
WC Oncology
WE Science Citation Index Expanded (SCI-EXPANDED)
SC Oncology
GA AJ5MV
UT WOS:000337728700029
PM 24496562
DA 2024-06-03
ER

PT J
AU He, J
   Wu, J
   Jiao, YC
   Rodriguez, FJ
   Blakeley, JO
   Kinzler, KW
   Papadopoulos, N
   Vogelstein, B
   Holdhoff, M
AF He, Jian
   Wu, Jian
   Jiao, Yuchen
   Rodriguez, Fausto J.
   Blakeley, Jaishri O.
   Kinzler, Kenneth W.
   Papadopoulos, Nickolas
   Vogelstein, Bert
   Holdhoff, Matthias
TI Limited detection of IgH gene rearrangements in plasma of patients with
   primary central nervous system lymphoma
SO JOURNAL OF NEURO-ONCOLOGY
LA English
DT Article
DE Primary central nervous system lymphoma; Biomarkers; Gene
   rearrangements; Circulating tumor DNA
ID RESPONSE CRITERIA; IMMUNOGLOBULIN; DNA
AB Chemotherapy-based treatment of patients with primary central nervous system lymphoma can lead to durable remissions and potentially cure in a fraction of patients. Accurate assessment of residual disease is necessary to determine the duration and success of treatment that cannot be achieved by contrast-enhanced imaging due to limited sensitivity and specificity. A tumor-derived blood-based biomarker, if detectable and quantifiable, could serve as a more specific and reliable marker for these patients. The goal of this study was to assess whether lymphoma-specific IgH rearrangements can be detected in plasma of patients with PCNSL. PCNSL tissue was analyzed by capturing and sequencing the IgH genomic regions (IgCap) using next generation sequencing with the Illumina platform. Plasma of patients with detected IgH rearrangement was then analyzed for presence of the respective rearrangement using polymerase chain reaction. Tumor tissue and matched plasma of five treatment-na < ve patients with biopsy-proven PCNSL (mean age of 65.6 years; range 62-68 years) were analyzed. All patients had measurable contrast-enhancing disease on MRI at time of plasma collection. IgH rearrangements were identified in 4 of 5 analyzed PCNSL tissue samples. The respective rearrangement could be detected in the plasma of 1 patient (25 %) but not in the others. IgH rearrangements can be detected in tumor tissue of patients with PCNSL using IgCap, however, they are absent or only present in minimal quantities in plasma, even in treatment-nat < ve patients with bulky disease. Alternative strategies to develop circulating biomarkers for PCNSL patients need to be explored.
C1 [He, Jian; Wu, Jian; Jiao, Yuchen; Kinzler, Kenneth W.; Papadopoulos, Nickolas; Vogelstein, Bert; Holdhoff, Matthias] Johns Hopkins, Sidney Kimmel Comprehens Canc Ctr, Ludwig Ctr Canc Genet & Therapeut, Baltimore, MD 21287 USA.
   [Rodriguez, Fausto J.; Blakeley, Jaishri O.; Holdhoff, Matthias] Johns Hopkins, Sidney Kimmel Comprehens Canc Ctr, Brain Canc Program, Baltimore, MD 21287 USA.
   [Vogelstein, Bert] Johns Hopkins, Sidney Kimmel Comprehens Canc Ctr, Howard Hughes Med Inst, Baltimore, MD 21287 USA.
C3 Johns Hopkins University; Johns Hopkins Medicine; Johns Hopkins
   University; Johns Hopkins Medicine; Howard Hughes Medical Institute;
   Johns Hopkins University; Johns Hopkins Medicine
RP Holdhoff, M (corresponding author), Johns Hopkins, Sidney Kimmel Comprehens Canc Ctr, Brain Canc Program, 1550 Orleans St,1M16, Baltimore, MD 21287 USA.
EM mholdho1@jhmi.edu
RI jiao, yuchen/H-6313-2011
FU Robert H. Gross Memorial Fund; Virginia and D.K. Ludwig Fund for Cancer
   Research; NIH [CA96888, P01CA015396, P30CA006973]; American Society of
   Clinical Oncology
FX This work was supported by the Robert H. Gross Memorial Fund, The
   Virginia and D.K. Ludwig Fund for Cancer Research and NIH grants
   CA96888, P01CA015396, and P30CA006973. M. H. was recipient of a Conquer
   Cancer Center Young Investigator Award by the American Society of
   Clinical Oncology. We thank Cherie Blair and Katharine Judge for sample
   acquisition and Dr. Stuart A. Grossman for critical review of this
   manuscript.
CR Abrey LE, 2005, J CLIN ONCOL, V23, P5034, DOI 10.1200/JCO.2005.13.524
   Angenendt P, 2010, J CLIN ONCOL, V28
   Diehl F, 2008, NAT MED, V14, P985, DOI 10.1038/nm.1789
   He J, 2011, ONCOTARGET, V2, P178
   Holdhoff M, 2009, JNCI-J NATL CANCER I, V101, P1284, DOI 10.1093/jnci/djp240
   Hottinger AF, 2011, ANN NEUROL, V70, P163, DOI 10.1002/ana.22360
   Jahnke K, 2006, J CLIN ONCOL, V24, P4754, DOI 10.1200/JCO.2006.06.7165
   Küker W, 2005, NEUROLOGY, V65, P1129, DOI 10.1212/01.wnl.0000178894.51436.54
   Olson JE, 2002, CANCER, V95, P1504, DOI 10.1002/cncr.10851
   Rago C, 2007, CANCER RES, V67, P9364, DOI 10.1158/0008-5472.CAN-07-0605
   Swinnen LJ, 2009, CURR OPIN ONCOL, V21, P393, DOI 10.1097/CCO.0b013e32832f3cb7
   van Dongen JJM, 2003, LEUKEMIA, V17, P2257, DOI 10.1038/sj.leu.2403202
   Villano JL, 2011, BRIT J CANCER, V105, P1414, DOI 10.1038/bjc.2011.357
   Vogelstein B, 1999, P NATL ACAD SCI USA, V96, P9236, DOI 10.1073/pnas.96.16.9236
   Wen PY, 2010, J CLIN ONCOL, V28, P1963, DOI 10.1200/JCO.2009.26.3541
   Wu J, 2011, SCI TRANSL MED, V3, DOI 10.1126/scitranslmed.3002543
NR 16
TC 2
Z9 2
U1 0
U2 11
PU SPRINGER
PI NEW YORK
PA 233 SPRING ST, NEW YORK, NY 10013 USA
SN 0167-594X
EI 1573-7373
J9 J NEURO-ONCOL
JI J. Neuro-Oncol.
PD SEP
PY 2013
VL 114
IS 3
BP 275
EP 279
DI 10.1007/s11060-013-1182-7
PG 5
WC Oncology; Clinical Neurology
WE Science Citation Index Expanded (SCI-EXPANDED)
SC Oncology; Neurosciences & Neurology
GA 203EZ
UT WOS:000323275000003
PM 23828278
OA Green Accepted
DA 2024-06-03
ER

PT J
AU Li, XW
   He, XJ
   Xu, XY
   Song, ZF
   Qian, C
   Wang, J
   Wang, YR
AF Li, Xinwei
   He, Xinjia
   Xu, Xueying
   Song, Zhengfei
   Qian, Chong
   Wang, Jin
   Wang, Yirong
TI The potential role of Ku80 in primary central nervous system lymphoma as
   a prognostic factor
SO WSPOLCZESNA ONKOLOGIA-CONTEMPORARY ONCOLOGY
LA English
DT Article
DE Ku80; primary CNS lymphoma; immunohistochemistry; prognostic factor
ID EXPRESSION; KU70; CARCINOMA; RADIATION; PROTEINS; MODEL
AB The aim of our study was to detect the expression of Ku80 in primary central nervous system lymphoma and to evaluate the relationship between Ku80 expression level and clinical outcomes. Thirty-eight patients with primary central nervous system lymphoma (PCNSL) were included in this retrospective study. The expression of Ku80 in tumor samples was determined by immunohistochemistry. One thousand neoplastic cells per specimen were counted. The expression levels were compared with the clinical data and statistically analyzed. The results of this study show that the expression of Ku80 can be found in the majority of PCNSLs. The mean expression level of Ku80 in 38 PCNSL is 64.1 +/- 24.5. A significant difference in Ku80 expression could be found between the age < 65 years group and age >= 65 years group (P = 0.006). Kaplan-Meier analysis revealed that patients who showed a high Ku80 expression had a significantly shorter median survival time (MST) than patients who had low Ku80 expression (P = 0.036). Patients' age, tumor location, and treatment protocol were significantly related to prognosis in PCNSL (P < 0.05). The expression of Ku80 was observed in the majority of PCNSLs. Ku80 was a predictive factor for survival in this study. In addition to Ku80, other clinical variables including age, tumor location and therapeutic protocol are correlated significantly with overall survival.
C1 [Li, Xinwei; Song, Zhengfei; Qian, Chong; Wang, Jin; Wang, Yirong] Zhejiang Univ, Affiliated Hosp, Coll Med, Dept Neurosurg,Sir Run Run Shaw Hosp, Hangzhou 310016, Zhejiang, Peoples R China.
   [He, Xinjia] Qingdao Univ, Affitiated Hosp, Coll Med, Dept Oncol, Qingdao 266003, Peoples R China.
   [Xu, Xueying] Zhejiang Univ, Affiliated Hosp, Coll Med, Operat Dept,Sir Run Run Shaw Hosp, Hangzhou 310016, Zhejiang, Peoples R China.
C3 Zhejiang University; Qingdao University; Zhejiang University
RP Wang, YR (corresponding author), Zhejiang Univ, Affiliated Hosp, Coll Med, Dept Neurosurg,Sir Run Run Shaw Hosp, 3 Qingchun East Rd, Hangzhou 310016, Zhejiang, Peoples R China.
EM yirongwang@yeah.net
FU Research Project of Department of Education, Zhejiang Province
   [N20100667]
FX We are grateful to the Research Project of Department of Education,
   Zhejiang Province (No. N20100667) for financial help.
CR Abrey LE, 2006, J CLIN ONCOL, V24, P5711, DOI 10.1200/JCO.2006.08.2941
   [Anonymous], 1993, N ENGL J MED, V329, P987
   Bhagavathi S, 2008, ARCH PATHOL LAB MED, V132, P1830, DOI 10.1043/1543-2165-132.11.1830
   Brown KD, 2000, J BIOL CHEM, V275, P6651, DOI 10.1074/jbc.275.9.6651
   Chang HW, 2006, ORAL ONCOL, V42, P979, DOI 10.1016/j.oraloncology.2005.12.016
   Chen TY, 2005, EUR J HAEMATOL, V74, P481, DOI 10.1111/j.1600-0609.2005.00428.x
   Corry J, 1998, INT J RADIAT ONCOL, V41, P615, DOI 10.1016/S0360-3016(97)00571-3
   Ferreri AJM, 2003, J CLIN ONCOL, V21, P266, DOI 10.1200/JCO.2003.09.139
   Friesland S, 2003, HEAD NECK-J SCI SPEC, V25, P313, DOI 10.1002/hed.10199
   HARIMA Y, 2003, AM J CLIN ONCOL-CANC, V26, P80, DOI DOI 10.1097/01.COC.0000077938.48974.59
   Ju YJ, 2006, EXP MOL MED, V38, P686, DOI 10.1038/emm.2006.81
   Kasten-Pisula U, 2008, RADIOTHER ONCOL, V86, P321, DOI 10.1016/j.radonc.2007.11.035
   Lee SW, 2005, INT J RADIAT ONCOL, V62, P1451, DOI 10.1016/j.ijrobp.2004.12.049
   MICHALSKI JM, 1990, RADIOLOGY, V176, P855, DOI 10.1148/radiology.176.3.2389047
   Moeller BJ, 2011, CLIN CANCER RES, V17, P2035, DOI 10.1158/1078-0432.CCR-10-2641
   Mohile NA, 2007, NEUROL CLIN, V25, P1193, DOI 10.1016/j.ncl.2007.07.001
   Rubenstein J, 2008, LEUKEMIA LYMPHOMA, V49, P43, DOI 10.1080/10428190802311441
   Shibamoto Y, 2008, NEURO-ONCOLOGY, V10, P560, DOI 10.1215/15228517-2008-028
   Verbeek B, 2008, BRIT MED BULL, V85, P17, DOI 10.1093/bmb/ldm036
   Wilson CR, 2000, BRIT J CANCER, V83, P1702, DOI 10.1054/bjoc.2000.1510
   Ye J, 2011, DNA CELL BIOL, V30, P987, DOI 10.1089/dna.2010.1196
   Yin H, 2006, J BIOL CHEM, V281, P11496, DOI 10.1074/jbc.M511138200
NR 22
TC 2
Z9 4
U1 0
U2 3
PU TERMEDIA PUBLISHING HOUSE LTD
PI POZNAN
PA WENEDOW ST 9-1, POZNAN, 61-614, POLAND
SN 1428-2526
J9 WSPOLCZESNA ONKOL
JI Wspolczesna Onkol.
PD FEB
PY 2013
VL 17
IS 1
BP 58
EP 63
DI 10.5114/wo.2013.33775
PG 6
WC Oncology
WE Science Citation Index Expanded (SCI-EXPANDED)
SC Oncology
GA 110FM
UT WOS:000316428000011
PM 23788963
OA Green Published, gold, Green Submitted
DA 2024-06-03
ER

EF
```
